# Modeling the waves of Covid-19

**DOI:** 10.1101/2021.06.15.21258969

**Authors:** Ivan Cherednik

## Abstract

The challenges with modeling the spread of Covid-19 are its power-type growth during the middle stages with the exponents depending on time, and the saturations mainly due to the protective measures, though weakening and partial destruction of the virus due to mutations is a consideration too. The two-phase solution we propose for the total number of detected cases of Covid-19 describes the actual curves in many countries almost with the accuracy of physics laws. Bessel functions play the key role in our approach. The differential equations we obtain are of universal type; they describe momentum risk-management in behavioral psychology, transient processes in invasion ecology, etc. Due to a very small number of parameters, namely, the initial transmission rate and the intensity of the hard and soft measures, we obtain a convincing explanation of the surprising uniformity of the spread in many different areas. This theory can be used for forecasting the epidemic spread, evaluating the efficiency of the protective measures and the vaccinations. For instance, the early projection for the 3rd wave in the USA was very exact. The data until summer 2021 for India, South Africa and UK are discussed.

## Supplementary material for "Modeling the waves of Covid-19": forecasting program for later stages: forwor.txt

```
If[1==1,

(*WORLD:*)
If[1==2,SetDirectory["C:/home/METTSY"]]; 
date=Table[Date[][[i]],{i,1,3}];
Put[date,"badnam.txt"]; prnty=0; prnty=1;
url=0;url=1; url=2; 
reg="ALL"; reg="Europe";
(*MAKE THE REGION HERE*) 
grp=0; grp=1; grpx={"Brazil"};
delprev=0;        
(*CREATE GROUP HERE, AND make delprev==1 TO DELETE PREV FILES:*)
fromfile=0; fromfile=1;
If[fromfile==1&&FileExistsQ["worldfile.txt"],
Get["worldfile.txt"]];
If[delprev==1,                   
If[FileExistsQ["world-prev.dat"],
DeleteFile["world-prev.dat"]];
If[FileExistsQ["world-now.dat"],
DeleteFile["world-now.dat"];
Print["PREVIOUS DATA-FILES DELETED"]]] ;
prntx=1; prntx=0; (*PRINTING IN forworstat.txt*)
rang=90; 
If[reg=="ALL", rang=85]; 
If[reg=="Europe", rang=90]; If[grp==1||grp==0, rang=90];

If[grp==1&&Length[grpx]>0,reg=grpx[[1]]];
If[reg=="ALL",  regn="WRD",  regn=ToUpperCase[StringTake[reg,3]]];
If[reg=="ALL",
blist={"World","International","location","Hong Kong",
"South Sudan","Spain"}];
If[reg=="Europe",
blist={"World","International","location","Hong Kong",
"South Sudan", "Belarus", "Russia", "Ukraine","Moldova","France"}];
(* EXCUDED FILES IN blist HERE; ADD THOSE FROM "badnam.txt"! *)

wsta=0; wsta=1;
If[wsta==1, Get["forworstat.txt"]]; 

Print[""]; Print["IVAN's FORECAST FOR ",reg,
" : ",date];
Print["THE DATA: raw.githubusercontent.com/owid/covid-19-data/"];
If[url<2,
If[url==0,uuu = ReadList["world-now.txt", Record,
   RecordSeparators -> {",", "\n"}]; luu=Length[uu]/33];
If[url==1,Run["forwdat.ahk"];
uuu = ReadList["worlddata.txt", Record,
   RecordSeparators -> {",", "\n"}]]; 
uu={}; uur={};
Do[If[StringQ[uuu[[s]]],xuu=Characters[uuu[[s]]];xxuu="0";
If[Length[xuu]>4,xxuu=StringJoin[Table[xuu[[i]],{i,1,5}]]];
If[(xxuu=="2020-"||xxuu=="2021-"),uu=Join[uu,{{uuu[[s-1]],uuu[[s]],uuu[[s+1]]}}];
uur=Join[uur,{{uuu[[s-3]],uuu[[s-2]],uuu[[s-1]],uuu[[s]],uuu[[s+1]]}}]]],
{s,1,Length[uuu]}]; luu=Length[uu] ]; 

If[url==2,urx = Import["https://raw.githubusercontent.com/owid/covid-19-data/master/public/data/owid-covid-data.csv"]; If[1==2,urx=Get["utest.txt"]]; 
uu={};uur={};
Do[If[StringQ[urx[[s,4]]],xuu=Characters[urx[[s,4]]];xxuu="0";
If[Length[xuu]>4,xxuu=StringJoin[Table[xuu[[i]],{i,1,5}]]];
If[(xxuu=="2020-"||xxuu=="2021-")&&Not[StringQ[urx[[s,5]]]],
uu=Join[uu,{{urx[[s,3]],urx[[s,4]],urx[[s,5]]}}];
uur=Join[uur,{{urx[[s,1]],urx[[s,2]],urx[[s,3]],urx[[s,4]],urx[[s,5]]}}]]],
{s,1,Length[urx]}]; luu=Length[uu]];

If [ luu==0, Print["RUN AGAIN: PROBLEM WITH DATA"],
wwx={};
Do[yes=1; Do[If[(grp==0&&uu[[i,1]]==blist[[j]])
||(grp==0&&Not[reg=="ALL"]&&Not[uur[[i,2]]==reg]),yes=0],
{j,1,Length[blist]}];
If[grp==1&&Not[MemberQ[grpx,uu[[i,1]]]],yes=0];
If[yes==1&&NumberQ[uu[[i,3]]], wwx=Join[wwx,{uu[[i]]}];
If[Length[wwx]==1&&grp==1,regn=uur[[i,1]]]],{i,2,luu}];lwwx=Length[wwx];
datenow = ToExpression[StringSplit[wwx[[lwwx,2]], {"-"}]]; 
dtn=StringJoin[ToString[datenow[[2]]],"-",ToString[datenow[[3]]]];
If[url==2,Put[urx, StringJoin["world-",dtn,".txt"]]];

namx={wwx[[1,1]]}; naml=namx[[1]]; nnn=1; datx[1]={};
Do[namn=wwx[[s]][[1]];
If[Not[namn==naml], nnn=nnn+1; datx[nnn]={};  
namx=Join[namx,{namn}]; naml=namn];
If[namn==naml,datx[nnn]=Join[datx[nnn],{wwx[[s]]}]; 
ldatx[nnn]=Length[datx[nnn]]],{s,1,lwwx}];

nnn=0;  nam={};
Do[If[ldatx[nx]>85,nnn=nnn+1;dat[nnn]=datx[nx];
ldat[nnn]=ldatx[nx]; nam=Join[nam,{namx[[nx]]}],
Print["BAD NAM: n=",nx," nam=",namx[[nx]]]],{nx,1,Length[namx]}];
lnam=Length[nam];
Do[ tab[i]=Table[dat[i][[j,3]],{j,1,ldat[i]}],{i,1,lnam}];

file1=StringJoin["world-table-",dtn,".txt"];
file2=StringJoin["world-stats-",dtn,".txt"];
file3=StringJoin["world-names-",dtn,".txt"];
file4=StringJoin["world-curve-",dtn,".dat"];
file5=StringJoin["world-image-",dtn,".pdf"];
Put[Table[ToExpression[tab[i]],{i,1,lnam}],file1];
lw=Length[tab[1]]; Do[lw=Min[lw,Length[tab[s]]],{s,1,lnam}];
If[grp==1||grp==0,lw=Min[lw,rang]];
If[Not[FileExistsQ[file2]],
Put[{dat[1][[ldat[1]-lw+1,2]],dat[1][[ldat[1],2]]},file2]];
Put[Table[nam[[s]],{s,1,lnam}],file3];

fil=1;If[FileExistsQ[file1], wss=Get[file1];
Do[lw=Min[lw,Length[wss[[s]]]],{s,1,lnam}]; 
If[grp==1||grp==0,lw=Min[lw,rang]],
fil=0; wss=Table[tab[s],{s,1,lnam}]];
If[FileExistsQ[file2]&&fil==1, datss=Get[file2]; dats={datss[[1]],datss[[2]]},
dats={dat[1][[ldat[1]-lw+1,2]],dat[1][[ldat[1],2]]}];
If[FileExistsQ[file3]&&fil==1, nams=Get[file3],nams=nam];

If[1==2, fil=1;If[FileExistsQ["world-init.txt"],
wss=Get["world-init.txt"], 
fil=0; wss=Table[tab[s],{s,1,lnam}]];
If[FileExistsQ["world-date-init.txt"]&&fil==1,
dats=Get["world-date-init.txt"],
dats={dat[1][[1,ldat[1]-lw+1]],dat[1][[1,ldat[1]]]}];
If[FileExistsQ["world-nam-init.txt"]&&fil==1,
nams=Get["world-nam-init.txt"],nams=nam]];


co=2.0; do=0.48; do=0.24;
lw=Length[tab[1]]; Do[lw=Min[lw,Length[tab[s]]],{s,1,lnam}];
If[grp==0||grp==1,lw=Min[lw,rang]];
Do[ (*s*) Print[""];
Print["Forecast ",s," ", nams[[s]]];
Print[ "From ", dat[s][[ldat[s]-lw+1,2]], " - ",
dat[s][[ldat[s],2]]," init cases: ",wss[[s,ldat[s]-lw+1]]]; 
chb=0; If[Not[dat[s][[ldat[s],2]]==dat[1][[ldat[1],2]]],chb=1];
ws=wss[[s]]; wt=Table[ws[[i]],{i,Length[ws]-lw+1,Length[ws]}];
Do[If[chb==0&&wt[[jj+1]]-wt[[jj]]<-5*Abs[wt[[jj]]-wt[[jj-1]]]-100,
chb=1],{jj,lw-21,lw-1}];
If[chb==1,
PutAppend[nams[[s]],"badnam.txt"];Print["BADNAM: ",nams[[s]]]];
wtab[s]=wt; sc=Round[Log[Max[1,wt[[lw]]]]/Log[10.]]-1;
ww = Table[{i/10., (wt[[i]]-wt[[1]])/10^sc}, {i, 1, lw}];
yy = ListPlot[ww, PlotStyle -> {Red, Thick}];
wx=Table[ww[[i]], {i,lw-9,lw}];
fun[c_,d_,x_]:=x^(c/2)*Cos[d*Log[Max[1,x]]]; dis[c_,d_,cc_]:=
Sqrt[Sum[(cc*fun[c,d,wx[[i,1]]]-wx[[i,2]])^2,{i,1,10}]];
mind=1000; cm=co; dm=do; ccm=fun[co,do,wx[[1,1]]/Max[0.1,wx[[1,2]]]];
Do[Do[c=co+j*0.1;d=do+jj*0.02; cc=wx[[1,2]]/Max[0.1,fun[c,d,wx[[1,1]]]];
If[dis[c,d,cc]<mind, mind=dis[c,d,cc]; cm=c; dm=d; ccm=cc;
If[1==2,Print[j," ",jj," min=",mind]]], {j,0,20}],{jj,0,20}]; (*it was 8*)
zz= Plot[ccm*fun[cm,dm,z],{z,0,ww[[lw,1]]}, PlotStyle->{Blue, Thick},
PlotRange->{0,ww[[lw,2]]+1}]; wxz[s]=wx;
lin[s][x_]:=If[(wxz[s][[10,1]]-wxz[s][[1,1]])==0,wxz[s][[1,2]], 
wxz[s][[1,2]]+ ((wxz[s][[10,2]]-wxz[s][[1,2]])/(wxz[s][[10,1]]
-wxz[s][[1,1]]))*(x-wxz[s][[1,1]])];
lcoez[s]=If[(wxz[s][[10,1]]-wxz[s][[1,1]])<0.1,0,
(wxz[s][[10,2]]-wxz[s][[1,2]])/(wxz[s][[10,1]]-wxz[s][[1,1]])];
xx=Plot[If[lin[s][z]>0,lin[s][z],0], {z,0,ww[[lw,1]]}, 
PlotStyle->{Green,Thin},PlotRange->{0,ww[[lw,2]]+1}];
dmin=Sqrt[Sum[(ccm*fun[cm,dm,ww[[i,1]]]-ww[[i,2]])^2,{i,lw-20,lw}]];
dlin=Sqrt[Sum[(lin[s][ww[[i,1]]]-ww[[i,2]])^2,{i,lw-20,lw}]];
top=Exp[ArcTan[cm/(2dm)]/dm];
If[1==2,cmdm=StringJoin["cm=",ToString[cm]," dm=",ToString[dm], " ccm=",
ToString[ccm]," LinTan=",ToString[lcoez[s]]];
midi=StringJoin["mind=",ToString[mind]," dlin=",ToString[dlin], 
" top-day=",If[dlin<mind,"Linear", ToString[top]]];
lmidi=Min[40,Length[Characters[midi]]];lcmdm=Min[40,Length[Characters[cmdm]]];
Print[StringTake[cmdm,lcmdm]];Print[StringTake[midi,lmidi]] ];
Print["cm=",cm," dm=",dm, " ccm=",ccm," tangt=",lcoez[s]];
Print["mind=",mind," dlin=",dlin, " top-day=",
If[dlin<mind,"Linear", top]]; 
scz[s]=sc; ccmz[s]=ccm; cmz[s]=cm; dmz[s]=dm; topz[s]=top;
dlinz[s]=dlin; mindz[s]=mind;
If[1==2&&dlin<mind, Print["Linear is Better"]];
ss=Show[xx,yy,zz]; If[1==2||grp==1||prnty==1,Print[ss]], {s,1,lnam}];
Put[Table[{dats[[1]],dats[[2]],nams[[s]],
scz[s],ccmz[s],cmz[s],dmz[s],topz[s],dlinz[s], 
mindz[s],Table[lin[u][x],{u,1,1}]},{s,1,lnam}],"world-parameters.txt"];

Print[""]; all=lnam; all=lnam; takeall=1; neg=1; (*takeall=0 - phase 2 only*)
glist={}; cgood=0;  ctake=0; tlist={};       (*neg=1 - allow negative*)
Do[(*s*) If[(topz[s]<lw/10+4&&dlinz[s]>1.5*mindz[s])||
lcoez[s]<0.4,
cgood=cgood+1;
glist=Join[glist,{nam[[s]]}]];
If[dlinz[s]>mindz[s],ctake=ctake+1;
tlist=Join[tlist,{nam[[s]]}]],{s,1,lnam}];
If[1==2,zzz=Table[lin[s][3.8],{s,3,3}][[1]];Print[zzz];
Do[If[dlinz[s]<mindz[s],Print[ takeall*(10^scz[s])*lin[s][4.2]]],{s,1,lnam}]];
full[x_]:=Sum[If[dlinz[s]<mindz[s], takeall*(10^scz[s])*lin[s][x],
If[x<topz[s]||neg==1,(10^scz[s])*ccmz[s]*fun[cmz[s],dmz[s],x],
(10^scz[s])*ccmz[s]*fun[cmz[s],dmz[s],topz[s]] ]],{s,1,all}]; 
total=Table[Sum[If[dlinz[i]<mindz[i],takeall,1]*
wtab[i][[j]],{i,1,all}],{j,1,lw}];
scc=Round[Log[total[[lw]]]/Log[10.]]-1;
Print["TOTAL ",all," COUNTRIES: ", dat[1][[ldat[1]-lw+1,2]], " - ",
dat[1][[ldat[1],2]], "  Init=",
total[[1]], " scc=",scc]; Print[""];
Print["Countries: Phase-two ",cgood,";  Non-Linear ",ctake]; 
Print[""];

lnamz=lnam;
lnamz= fulll[dst/10.+3]/(2*10^scc*wtoty[[1,2]]);

wtotx = Table[{i/10., (total[[i]]-total[[1]])/10^scc}, {i, 1, rang}];
wtoty = Table[{i/10., (total[[i]]-total[[1]])/10^scc}, {i, rang, lw}];
xtot = ListPlot[wtotx, PlotStyle -> {Red, Thick}];
ytot = ListPlot[wtoty, PlotStyle -> {Blue, Thick}];
ztot = Plot[If[full[z] > 0, full[z]/10^scc, 0], {z, 0, lw/10.}, 
PlotStyle -> {Blue, Thin}, PlotRange->{0,4*lnamz*wtoty[[1,2]]}];
sss=Show[ztot,xtot,ytot]; Print[sss];

zro=0; zio=50;
Do[If[full[zi/10.+0.2]<full[zi/10.] && zio==50,
zro= full[zi/10.]/10^scc; zio=zi],{zi,50,Min[lw+120,2*lw]}];
If[zio==50, zio=Min[2*lw,lw+120]; zro=full[zio/10.]/10^(scc)];
datio=ToExpression[StringSplit[dat[1][[ldat[1]-lw+1,2]], "-"]];
If[1==2,datio={2020, 3, 17}]; zidd=DatePlus[datio,zio];
zid=StringJoin[ToString[zidd[[2]]],"-",
ToString[zidd[[3]]]]; ptt={zio/10.,zro};
zrom=Round[10^scc*zro/1000.];
If[1==2,zid="10-19"];
xxtott = ListPlot[wtotx, PlotStyle -> {Red, Thick}];
yytott = ListPlot[wtoty, PlotStyle -> {Blue, Thick}];
zztott = Plot[If[full[z] > 0, full[z]/10^scc, 0], 
{z, 0, zio/10.}, PlotStyle -> {Purple, Thickness[0.003]}, 
PlotRange -> {0, 4*lnamz*wtoty[[1, 2]]}];
zzztott=Graphics[{White,Disk[ptt,.9],PointSize[Large], Purple,
Text[Style[zid, Bold, Italic, 8 ], Offset[{-0, +0}, ptt]]}];
sssst = Show[zztott,zzztott,xxtott,yytott]; 
If[Not[FileExistsQ[file4]]||Not[FileExistsQ["world-prev.dat"]],
If[FileExistsQ["world-prev.dat"]&&FileExistsQ["world-now.dat"],
DeleteFile["world-prev.dat"]];
If[FileExistsQ["world-now.dat"],
CopyFile["world-now.dat","world-prev.dat"]]];
Put[sssst,file4]; Put[sssst,"world-now.dat"];
If[1==2,Export[file5,sssst];Print[sssst]]; 
If[1==2,ssxxt=Get["C:/home/METTSY/world-init.dat"];Print[ssxxt]];
If[1==2,ssxxt = Get["world-init.dat"];
xxxx=Show[zztot, zzztot, yytot, ssxx]; If[1==2,Print[xxxx]]];
Print["EXPECT TOT=", zro," AT ",zid];Print[""];
Print["PHASE-2: ",cgood," FROM ",all,", LIST:"];
Print[glist];Print[""];
Print["PHASE-1: ",Length[nam]-cgood," FROM ",all,", LIST:"];
Print[Complement[nam,glist]];Print[""];
Print["NON-LIN: ",ctake," FROM ",all,", LIST:"];
Print[tlist];Print[""];
Print["ALL CONSIDERED COUNTRIES: "];
Print[nam]; Print[""];

If[1==2,Clear[labx]];

If[1==1,
yytot = ListPlot[wtoty, PlotStyle -> {Blue, Thick}];
xxtot = ListPlot[wtotx, PlotStyle -> {Red, Thick}, 
   PlotLabels ->  
    Placed[{StringJoin["Dots: Total cases","        ",
"\n from ", dats[[1]],"        ", 
                  "\n to ", dats[[2]],  "        ",
"\n at ", ToString[Round[(total[[lw]]-total[[1]])/1000]],"K         "]}, 
{0,Above}]];
labxx=StringJoin["Ivan Cherednik's projection for Covid-19 in ",regn];
If[FileExistsQ[file2],uxux=Get[file2]; If[Length[uxux]>4,
ptx={uxux[[3]]/10.,uxux[[4]]/10^scc};ptd=uxux[[5]];
labxx=StringJoin[labxx,"\n","9 day average: at ",ptd," about ",
ToString[Round[uxux[[4]]]],"K"]]];
If[StringQ[labx], labxx=StringJoin[labxx,labx]];

zztot = Plot[
If[full[z] > 0, full[z]/10^scc, 0], {z, 0, zio/10.+3}, 
   PlotStyle -> {Blue, Thickness[0.004]}, LabelStyle -> {Blue}, 
PlotLabel -> Style[labxx, 12, Black, Background -> Lighter[Yellow,0.8],
"\n\n\n TEST"],
PlotLabels -> 
    Placed[{StringJoin["\n\n\n\n\n\n\n\n Current ",regn,
"-forecast: 
", ToString[zio/10.],"(",zid,")",
" with ",
ToString[zrom],"K"],
(* Style["\n\n\n\n\n\n\n\n\n\n\n Prior forecast: purple   ", Purple, Italic],*)
Style[If[StringQ[labx]&&1==2,
                   "\n\n\n\n\n\n\n\n\n\n\n Average curve is gray    ",""], 
Gray, Italic]}, Right], 
   PlotRange -> {0, 4*lnamz*wtoty[[1,2]]}];


zztotf = Plot[
If[full[z] > 0, full[z]/10^scc, 0], {z, 0, zio/10.+3}, 
   PlotStyle -> {Blue, Thickness[0.004]}, LabelStyle -> {Blue}, 
PlotLabel -> Style[labxx, 12, Black, Background -> Lighter[Yellow,0.8]],
PlotLabels -> 
    Placed[{StringJoin["\n\n\n Current ",regn,
"-forecast:","\n", ToString[zio/10.],"(",zid,")",
" with ", ToString[zrom],"K"],
(*Style["\n\n\n\n\n\n Prior forecast is purple", Purple, Italic],*)
Style[If[StringQ[labx],
                       "\n\n\n\n\n\n Average curve is gray ",""], 
Gray, Italic]}, Right], 
   PlotRange -> {0, 4*lnamz*wtoty[[1,2]]}];

If[zio > Min[1.5*lw, lw + 90], 
  zztotf = 
   Plot[If[full[z] > 0, full[z]/10^scc, 0], {z, 0, zio/10. + 3}, 
    PlotStyle -> {Blue, Thickness[0.004]}, LabelStyle -> {Blue}, 
    PlotLabel -> 
     Style[labxx, 12, Black, Background -> Lighter[Yellow, 0.8]], 
    PlotLabels -> 
     Placed[{StringJoin["\n\n\n\n\n\n\n\n\n\n", 
        "\n\n\n\n\n\n",           
        "               Current ", regn, "-forecast:", 
        "\n               ", ToString[zio/10.], "(", zid, ")", 
        " with ", ToString[zrom], "K"], 
       Style[ If[StringQ[labx], 
         StringJoin["\n\n\n\n\n\n\n\n\n\n\n\n\n\n\n\n\n\n", 
          "\n",
          "Average curve is gray"], ""], Gray, Italic]}, Right], 
    PlotRange -> {0, 4*lnamz*wtoty[[1, 2]]}]];

If[1==2&&zio==Min[2*lw,lw+120],
zztotf = Plot[
If[full[z] > 0, full[z]/10^scc, 0], {z, 0, zio/10.+3}, 
   PlotStyle -> {Blue, Thickness[0.004]}, LabelStyle -> {Blue}, 
PlotLabel -> Style[labxx, 12, Black, Background -> Lighter[Yellow,0.8]],
   PlotRange -> {0, 4*lnamz*wtoty[[1,2]]}]];

zzztot=Graphics[
{PointSize[0.015], Blue, Arrowheads[Small],
Arrow[{ptt,{zio/10.,zro+Min[lnamz*wtoty[[1,2]]/2,1.7]}}],
Point[ptt], Text[Style[zid,Bold, 12], Offset[{-0, +30}, ptt]]}];
If[1==2,sssx = Show[zztot,zzztot,yytot]; Print[sssx]]; 
If[1==2,Put[sssx, "C:/home/METTSY/world-now.dat"]];
If[10==11,ssxx = Get["world-init.dat"]; If[1==2,Print[ssxx]]]; 
If[10==10, ssxxx=zzztot; If[FileExistsQ["world-prev.dat"],
ssxxx = Get["world-prev.dat"]]; If[1==2,Print[ssxxx]]]; 
If[10==11,xxxx = Show[zztot, zzztot, ssxxx, yytot]; Print[xxxx]];
If[10==11,xxxx = Show[zztot, zzztot, ssxx,  ssxxx,yytot]; Print[xxxx]];
Export[file5, xxxx]; Export["world-now.pdf", xxxx];
If[1==1&&StringQ[labx],
If[1==2,ssxxxx = Get["world-curve-6-7.dat"]]; 
ssxxxx=Show[ztota,zzztota];
If[10==12,xxxxx = 
Show[zztotf, zzztot, yytot, ssxx, ssxxx, ssxxxx]; Print[xxxxx] ];  
xxxxx = Show[zztotf, zzztot, xxtot,  yytot, ssxxx, ssxxxx]; 
xxxxx = Show[zztotf, zzztot, xxtot,  yytot, ssxxxx]; (*NO PREV*)
Print[xxxxx];  
Export[file5, xxxxx]; Export["world-now.pdf", xxxxx];
Export["world-full.pdf", xxxxx];Export["world-full.dat",xxxxx]];
]]]
```
