## Supplementary material for "Modeling the waves of Covid-19": forecasting program for later stages: forworstat.txt

```
If[1==1,

If[Not[NumberQ[wsta]]||(NumberQ[wsta]&&wsta==0),
(*WORLD:*)
If[1==2,SetDirectory["C:/home/METTSY"]]; 
date=Table[Date[][[i]],{i,1,3}];
Put[date,"badnam.txt"];
url=0;url=1; url=2; reg="ALL"; reg="Europe"; 
grp=0; grp=0; grpx={"Israel"}; 
(*CREATE YOUR OWN GROUP HERE*)
prntx=0; prntx=1;
rang=90; If[reg=="ALL", rang=85];
If[reg=="Europe", rang=90]; If[grp==1&&grpx[[1]]=="Israel", 
rang=90];

If[grp==1&&Length[grpx]>0,reg=grpx[[1]]];
If[reg=="ALL", regn="WRD",
regn=ToUpperCase[StringTake[reg,3]]];
If[reg=="ALL",
blist={"World","International","location","Hong Kong",
"South Sudan","Spain"}];
If[reg=="Europe",
blist={"World","International","location","Hong Kong",
"South Sudan","Belarus", "Russia", "Ukraine","Moldova","France"}];
(* EXCUDED FILES IN blist HERE; ADD THOSE FROM "badnam.txt"! *)
];

Print["IVAN's FORECAST FOR ",reg,
" : ",date];
Print["THE DATA: raw.githubusercontent.com/owid/covid-19-data/"];

If[url<2,
If[url==0,uuu = ReadList["world-now.txt", Record,
   RecordSeparators -> {",", "\n"}]; luu=Length[uu]/33];
If[url==1,Run["forwdat.ahk"];
uuu = ReadList["worlddata.txt", Record,
   RecordSeparators -> {",", "\n"}]]; 
uu={}; uur={};
Do[If[StringQ[uuu[[s]]],xuu=Characters[uuu[[s]]];xxuu="0";
If[Length[xuu]>4,xxuu=StringJoin[Table[xuu[[i]],{i,1,5}]]];
If[(xxuu=="2020-"||xxuu=="2021-"),
uu=Join[uu,{{uuu[[s-1]],uuu[[s]],uuu[[s+1]]}}];
uur=Join[uur,{{uuu[[s-3]],uuu[[s-2]],uuu[[s-1]],uuu[[s]],uuu[[s+1]]}}]]],
{s,1,Length[uuu]}]; luu=Length[uu] ]; 

If[url==2,urx = Import["https://raw.githubusercontent.com/owid/covid-19-data/master/public/data/owid-covid-data.csv"]; If[1==2,urx=Get["utest.txt"]]; 
uu={};uur={};
Do[If[StringQ[urx[[s,4]]],xuu=Characters[urx[[s,4]]];xxuu="0";
If[Length[xuu]>4,xxuu=StringJoin[Table[xuu[[i]],{i,1,5}]]];
If[(xxuu=="2020-"||xxuu=="2021-")&&Not[StringQ[urx[[s,5]]]],
uu=Join[uu,{{urx[[s,3]],urx[[s,4]],urx[[s,5]]}}];
uur=Join[uur,{{urx[[s,1]],urx[[s,2]],urx[[s,3]],urx[[s,4]],urx[[s,5]]}}]]],
{s,1,Length[urx]}]; luu=Length[uu]];

If[luu==0, Print["RUN AGAIN: BAD DATA"],
wwx={};
Do[yes=1; Do[If[(grp==0&&uu[[i,1]]==blist[[j]])
||(grp==0&&Not[reg=="ALL"]&&Not[uur[[i,2]]==reg]),yes=0],
{j,1,Length[blist]}];
If[grp==1&&Not[MemberQ[grpx,uu[[i,1]]]],yes=0];
If[yes==1&&NumberQ[uu[[i,3]]], wwx=Join[wwx,{uu[[i]]}];
If[Length[wwx]==1&&grp==1,regn=uur[[i,1]]]],{i,2,luu}];lwwx=Length[wwx];
datenow = ToExpression[StringSplit[wwx[[lwwx,2]], {"-"}]]; 
dtn=StringJoin[ToString[datenow[[2]]],"-",ToString[datenow[[3]]]];
If[url==2,Put[urx, StringJoin["world-",dtn,".txt"]]];

namx={wwx[[1,1]]}; naml=namx[[1]]; nnn=1; datx[1]={};
Do[namn=wwx[[s]][[1]];
If[Not[namn==naml], nnn=nnn+1; datx[nnn]={};  
namx=Join[namx,{namn}]; naml=namn];
If[namn==naml,datx[nnn]=Join[datx[nnn],{wwx[[s]]}]; 
ldatx[nnn]=Length[datx[nnn]]],{s,1,lwwx}];

nnn=0;  nam={};
Do[If[ldatx[nx]>85,nnn=nnn+1;dat[nnn]=datx[nx];
ldat[nnn]=ldatx[nx]; nam=Join[nam,{namx[[nx]]}],
Print["BAD NAM: n=",nx," nam=",namx[[nx]]]],{nx,1,Length[namx]}];
lnam=Length[nam];
Do[ tab[i]=Table[dat[i][[j,3]],{j,1,ldat[i]}],{i,1,lnam}];

file1=StringJoin["world-table-",dtn,".txt"];
file2=StringJoin["world-stats-",dtn,".txt"];
file3=StringJoin["world-names-",dtn,".txt"];
file4=StringJoin["world-curve-",dtn,".dat"];
file5=StringJoin["world-image-",dtn,".pdf"];

Put[Table[ToExpression[tab[i]],{i,1,lnam}],file1];
lw=Length[tab[1]]; Do[lw=Min[lw,Length[tab[s]]],{s,1,lnam}]; lww=lw;
If[grp==1||grp==0,lw=Min[lw,rang];lww=lw];
If[Not[FileExistsQ[file2]],
Put[{dat[1][[ldat[1]-lw+1,2]],dat[1][[ldat[1],2]]},file2]];
Put[Table[nam[[s]],{s,1,lnam}],file3];

fil=1;If[FileExistsQ[file1], wss=Get[file1]; lw=Length[wss[[1]]]; 
Do[lw=Min[lw,Length[wss[[s]]]],{s,1,lnam}]; lww=lw; 
If[grp==1||grp==0,lw=Min[lw,rang];lww=lw],
fil=0; wss=Table[tab[s],{s,1,lnam}]]; 
If[FileExistsQ[file2]&&fil==1, datss=Get[file2];dats={datss[[1]],datss[[2]]},
dats={dat[1][[ldat[1]-lw+1,2]],dat[1][[ldat[1],2]]}];
If[FileExistsQ[file3]&&fil==1, nams=Get[file3],nams=nam];

If[1==2,total=Table[Sum[wss[[s,j+ldat[s]-lww]],{s,1,all}],{j,1,lww}]]; 

stat={};
Print["TOTAL ",lnam," COUNTRIES: ", dat[1][[ldat[1]-lw+1,2]], " - ",
dat[1][[ldat[1],2]], "  Init=", Sum[wss[[i]][[ldat[i]-lw+1]],{i,1,lnam}]];
Print[""];

fun[c_,d_,x_]:=x^(c/2)*Cos[d*Log[Max[1,x]]]; dis[c_,d_,cc_]:=
Sqrt[Sum[(cc*fun[c,d,wx[[i,1]]]-wx[[i,2]])^2,{i,1,10}]];
lina[sx_Integer,jsx_Integer,x_]:=If[(wxza[sx,jsx][[10,1]]-wxza[sx,jsx][[1,1]])==0,wxza[sx,jsx][[1,2]], 
wxza[sx,jsx][[1,2]]+ ((wxza[sx,jsx][[10,2]]-wxza[sx,jsx][[1,2]])/(wxza[sx,jsx][[10,1]]
-wxza[sx,jsx][[1,1]]))*(x-wxza[sx,jsx][[1,1]])];

Do[(*js=1,9*)
co=2.0; do=0.48; do=0.24;
(*lw=Length[tab[1]]; Do[lw=Min[lw,Length[tab[s]]],{s,1,lnam}]; 
lw=Min[lw,rang]*)
Do[ (*s*)
If[prntx==1,  Print["Forecast ",s," ", nams[[s]]];
Print[ "From ", dat[s][[ldat[s]-lww+1,2]], " - ",
dat[s][[ldat[s]-js+1,2]]," overbrace{init} cases: ",wss[[s,ldat[s]-lww+1]]]]; 
ws=wss[[s]]; 
wt=Table[ws[[i]],{i,Length[ws]-lww+1,Length[ws]-js+1}]; lw=Length[wt];
If[100==100,lw=Min[lw,rang]];
wtab[s]=wt; sc=Round[Log[Max[1,wt[[lw]]]]/Log[10.]]-1;
ww = Table[{i/10., (wt[[i]]-wt[[1]])/10^sc}, {i, 1, lw}];
yy = ListPlot[ww, PlotStyle -> {Red, Thick}];
wx=Table[ww[[i]], {i,lw-9,lw}];
If[1==2,
fun[c_,d_,x_]:=x^(c/2)*Cos[d*Log[Max[1,x]]]; dis[c_,d_,cc_]:=
Sqrt[Sum[(cc*fun[c,d,wx[[i,1]]]-wx[[i,2]])^2,{i,1,10}]]];
mind=1000; cm=co; dm=do; ccm=fun[co,do,wx[[1,1]]/Max[0.1,wx[[1,2]]]];
Do[Do[c=co+j*0.1;d=do+jj*0.02; cc=wx[[1,2]]/Max[0.1,fun[c,d,wx[[1,1]]]];
If[dis[c,d,cc]<mind, mind=dis[c,d,cc]; cm=c; dm=d; ccm=cc;
If[1==2,Print[j," ",jj," min=",mind]]], {j,0,20}],{jj,0,20}]; (*it was 8*)
If[prntx==1,
zz= Plot[ccm*fun[cm,dm,z],{z,0,ww[[lw,1]]}, PlotStyle->{Blue, Thick},
PlotRange->{0,ww[[lw,2]]+1}]]; wxza[s,js]=wx;
If[1==2,
lina[sx_Integer,jsx_Integer,x_]:=If[(wxza[sx,jsx][[10,1]]-wxza[sx,jsx][[1,1]])==0,wxza[sx,jsx][[1,2]], 
wxza[sx,jsx][[1,2]]+ ((wxza[sx,jsx][[10,2]]-wxza[sx,jsx][[1,2]])/(wxza[sx,jsx][[10,1]]
-wxza[sx,jsx][[1,1]]))*(x-wxza[sx,jsx][[1,1]])]];
lcoeza[s,js]=If[(wxza[s,js][[10,1]]-wxza[s,js][[1,1]])<0.1,0,
(wxza[s,js][[10,2]]-wxza[s,js][[1,2]])/(wxza[s,js][[10,1]]-wxza[s,js][[1,1]])];
If[prntx==1,xx=Plot[If[lina[s,js,z]>0,lina[s,js,z],0], {z,0,ww[[lw,1]]}, 
PlotStyle->{Green,Thin},PlotRange->{0,ww[[lw,2]]+1}]];
dmin=Sqrt[Sum[(ccm*fun[cm,dm,ww[[i,1]]]-ww[[i,2]])^2,{i,lw-20,lw}]];
dlin=Sqrt[Sum[(lina[s,js,ww[[i,1]]]-ww[[i,2]])^2,{i,lw-20,lw}]];
top=Exp[ArcTan[cm/(2dm)]/dm];
If[1==2,cmdm=StringJoin["cm=",ToString[cm]," dm=",ToString[dm], " ccm=",
ToString[ccm]," LinTan=",ToString[lcoeza[s,js]]];
midi=StringJoin["mind=",ToString[mind]," dlin=",ToString[dlin], 
" top-day=",If[dlin<mind,"Linear", ToString[top]]];
lmidi=Min[40,Length[Characters[midi]]];lcmdm=Min[40,Length[Characters[cmdm]]];
Print[StringTake[cmdm,lcmdm]];Print[StringTake[midi,lmidi]] ];
If[prntx==1||1==2,
Print["cm=",cm," dm=",dm, " ccm=",ccm," tangt=",lcoeza[s,js]];
Print["mind=",mind," dlin=",dlin, " top-day=",
If[dlin<mind,"Linear", top]]]; 
scza[s,js]=sc; ccmza[s,js]=ccm; cmza[s,js]=cm; dmza[s,js]=dm; topza[s,js]=top;
dlinza[s,js]=dlin; mindza[s,js]=mind;
If[1==2&&dlin<mind, Print["Linear is Better"]];
If[(prntx==1&&js==1)||1==2,ss=Show[xx,yy,zz];Print[ss]], {s,1,lnam}];

If[prntx==1&&js==1,Put[Table[{dats[[1]],dats[[2]],nams[[s]],
scza[s,js],ccmza[s,js],cmza[s,js],dmza[s,js],topza[s,js],dlinza[s,js], 
mindza[s,js],Table[lin[u][x],{u,1,1}]},{s,1,lnam}],"world-parameters.txt"]];

If[prntx==1,Print[""]]; 
all=lnam;  takeall=1; neg=1; (*takeall=0 - phase 2 only*)
glist={}; cgood=0;  ctake=0; tlist={};       (*neg=1 - allow negative*)
Do[ If[(topza[s,js]<lw/10+4&&dlinza[s,js]>1.5*mindza[s,js])||
lcoeza[s,js]<0.4,cgood=cgood+1;
glist=Join[glist,{nam[[s]]}]];
If[dlinza[s,js]>mindza[s,js],ctake=ctake+1;
tlist=Join[tlist,{nam[[s]]}]],{s,1,lnam}];
fulz[js][x_]:=Sum[If[dlinza[s,js]<mindza[s,js], 
takeall*(10^scza[s,js])*lina[s,js,x],
If[x<topza[s,js]||neg==1,(10^scza[s,js])*ccmza[s,js]*
fun[cmza[s,js],dmza[s,js],x],
(10^scza[s,js])*ccmza[s,js]*fun[cmza[s,js],dmza[s,js],topza[s,js]] ]],
{s,1,all}]; 

If[1==1,total=Table[Sum[wss[[s,j+ldat[s]-lww]],{s,1,all}],{j,1,lww}]]; 

scc=Round[Log[total[[lw]]]/Log[10.]]-1;
Print[js,": ",all," COUNTRIES TILL ",dat[1][[ldat[1]-js+1,2]]];
Print["Phase-two ",cgood,";  Non-Linear ",ctake]; 
Print[""];
If[prntx==1&&js==1,
wtotx = Table[{i/10., (total[[i]]-total[[1]])/10^scc}, {i, 1, lw}];
wtoty = Table[{i/10., (total[[i]]-total[[1]])/10^scc}, {i, lw, lw}];
xtot = ListPlot[wtotx, PlotStyle -> {Red, Thick}];
ytot = ListPlot[wtoty, PlotStyle -> {Blue, Thick}];
ztot = Plot[If[fulz[js][z] > 0, fulz[js][z]/10^scc, 0], {z, 0, lw/10.}, 
PlotStyle -> {Blue, Thin}, PlotRange->{0,wtoty[[1,2]]+1}];
sss=Show[ztot,xtot,ytot]; Print[sss]];

zro=0; zio=50;
Do[If[fulz[js][zi/10.+0.2]<fulz[js][zi/10.] && zio==50,
zro= fulz[js][zi/10.]/10^scc; zio=zi],{zi,50,Min[2*lw,lw+120]}];
If[zio==50, zio=Min[lw+120,2*lw]; zro=fulz[js][zio/10.]/10^scc];
datio=ToExpression[StringSplit[dat[1][[ldat[1]-lw+1,2]], "-"]];
If[1==2,datio={2020, 3, 17}]; zidd=DatePlus[datio,zio];
zid=StringJoin[ToString[zidd[[2]]],"-",
ToString[zidd[[3]]]]; ptt={zio/10.,zro};
zrom=Round[10^scc*zro/1000.]; zromm=zrom;
datm=dat[1][[ldat[1]-js+1,2]];
If[1==2,zid="10-19"]; stat=Join[stat,{{datm,zio,zromm,zid}}];

If [ prntx==1,
xxtott = ListPlot[wtotx, PlotStyle -> {Red, Thick}];
yytott = ListPlot[wtoty, PlotStyle -> {Blue, Thick}];
zztott = Plot[If[fulz[js][z] > 0, fulz[js][z]/10^scc, 0], 
{z, 0, zio/10.}, PlotStyle -> {Purple, Thickness[0.003]}, 
PlotRange -> {0, 2*wtoty[[1, 2]] + 1}];
zzztott=Graphics[{White,Disk[ptt,.9],PointSize[Large], Purple,
Text[Style[zid, Bold, Italic, 8 ], Offset[{-0, +0}, ptt]]}];
sssst = Show[zztott,zzztott,yytott]; 
If[1==2,
If[Not[FileExistsQ[file4]]||Not[FileExistsQ["world-prev.dat"]],
If[FileExistsQ["world-prev.dat"]&&FileExistsQ["world-now.dat"],
DeleteFile["world-prev.dat"]];
If[FileExistsQ["world-now.dat"],
CopyFile["world-now.dat","world-prev.dat"]]];
Put[sssst,file4]; Put[sssst,"world-now.dat"] ];
If[1==2,Export[file5,sssst];Print[sssst]]; 
If[1==2,ssxxt=Get["C:/home/METTSY/world-init.dat"];PrintExport[ssxxt]];
If[1==2,ssxxt = Get["world-init.dat"];
xxxx=Show[zztot, zzztot, yytot, ssxxt]; If[1==2,Print[xxxx]]];
Print["EXPECT TOT=", zro," AT ",zid];Print[""];
Print["PHASE-2: ",cgood," FROM ",all,", LIST:"];
Print[glist];Print[""];
Print["NON-LIN: ",ctake," FROM ",all,", LIST:"];
Print[tlist];Print[""];
Print["ALL CONSIDERED STATES: "];
Print[nam];Print[""];

If[Not[NumberQ[wsta]]||(NumberQ[wsta]&&wsta==0),
xxtot = ListPlot[wtotx, PlotStyle -> {Red, Thick}];
yytot = ListPlot[wtoty, PlotStyle -> {Blue, Thick}, 
   PlotLabels -> 
    Placed[{StringJoin["Dots: Total cases \n from ", dats[[1]], 
       "\n to ", dats[[2]]]}, Above]];
zztot = Plot[
If[fulz[js][z] > 0, fulz[js][z]/10^scc, 0], {z, 0, zio/10.+3}, 
   PlotStyle -> {Blue, Thickness[0.004]}, LabelStyle -> {Blue}, 
PlotLabel -> 
Style[
StringJoin["Ivan Cherednik's projection for Covid-19 in the  in ",regn], 
12, Black, Background -> Lighter[Yellow,0.8]],
   PlotLabels -> 
    Placed[{StringJoin["\n\n\n\n\n\n\n\n Conditional ",regn," forecast: ",
"\n", ToString[zio/10.],"(",zid,")", " with ", ToString[zrom],"K"],
Style[
"\n\n\n\n\n\n\n\n\n\n\n Prior forecast is purple  ", Purple, Italic]}, Right], 
   PlotRange -> {0, 2*wtoty[[1,2]]+1}];
zzztot=Graphics[{PointSize[0.015], Blue, Arrowheads[Small],
Arrow[{ptt,{zio/10.,zro+Min[wtoty[[1,2]]/1.5,1.5]}}],
Point[ptt], Text[Style[zid,Bold, 12], Offset[{-0, +45}, ptt]]}];
If[1==2,sssx = Show[zztot,zzztot,yytot]; Print[sssx]]; 
If[1==2,Put[sssx, "C:/home/METTSY/world-now.dat"]];
If[10==11,ssxx = Get["world-init.dat"]; If[1==2,Print[ssxx]]]; 
If[10==10, ssxxx=zzztot; If[FileExistsQ["world-prev.dat"],
ssxxx = Get["world-prev.dat"]]; If[1==2,Print[ssxxx]]]; 
If[10==10,xxxx = Show[zztot, zzztot, yytot, ssxxx]; Print[xxxx]];
If[10==11,xxxx = Show[zztot, zzztot, yytot, ssxx,ssxxx]; Print[xxxx]];
If[1==2,Export[file5, xxxx]; Export["world-now.pdf", xxxx]];
If[10==11,ssxxxx = Get["world-curve-6-7.dat"]; If[1==2,Print[ssxxxx]]; 
xxxxx = Show[zztot, zzztot, yytot, ssxx, ssxxx, ssxxxx]; Print[xxxxx];  
Export["world-full.pdf", xxxxx];Export["world-full.dat",xxxxx]]
]], {js,1,9}];

lstat=Length[stat];dstt=Sum[stat[[j]][[2]],{j,1,lstat}]/lstat;
dst=Round[dstt]; nstt=Sum[stat[[j]][[3]],{j,1,lstat}]/lstat;
nst=Round[100*nstt]/100.; zdd=DatePlus[datio,dst];
zd=StringJoin[ToString[zdd[[2]]],"-",ToString[zdd[[3]]]]; 
If[1==1,Put[{dat[1][[ldat[1]-lww+1,2]],dat[1][[ldat[1],2]],
dst,nst,zd, stat},file2]];
Print[""];Print["TOP-AVERAGE: {",dst/10.,",",nst,"K} at  ",zd," for ",
dat[1][[ldat[1],2]]]; Print[""]; ptt={dst/10,10^(3-scc)*nst};
pttt=Table[{stat[[j]][[2]]/10.,2*10^(3-scc)*stat[[j]][[3]]},{j,1,lstat}];
zzstt = Graphics[
   Table[{White, Disk[pttt[[j]], 0.00], Purple, 
     Text[
      Style[j, If[j < 5, Purple, Blue], Bold, Italic, 
       If[j == 1, 14, 12]], Offset[{-0, +0}, pttt[[j]]]]}, {j, 9, 
     1, -1}], PlotRange -> Automatic, Axes -> True, 
   PlotLabel -> 
    StringJoin["9 TOPS TILL ", dat[1][[ldat[1],2]], 
" AND THE  AVERAGE","\n",
"1=",stat[[1,1]]," ... "," 9=",stat[[9,1]] ]];
zzzstt = 
  Graphics[{White, Disk[ptt, 0.00], Red, 
    Text[Style[zd, Bold, Italic, 14], 
     Offset[{-0, +0}, {dst/10., 10^(3-scc)*nst}]]}];
stzz = Show[zzstt, zzzstt];
Print[stzz];

If[1==1,
fulll[x_]:=Sum[fulz[js][x]/lstat,{js,1,9}];
zroz=0; zioz=50;
Do[If[fulll[zi/10.+0.2]<fulll[zi/10.] && zioz==50,
zroz= fulll[zi/10.]/10^scc; zioz=zi],{zi,50,Min[lww+120,2*lww]}];
If[zioz==50, zioz=Min[lww+120,2*lww]; zroz=fulll[zioz/10.]/10^scc];
datio=ToExpression[StringSplit[dat[1][[ldat[1]-lww+1,2]], "-"]];
If[1==2,datio={2020, 3, 17}]; zidz=DatePlus[datio,zioz];
ptdz=StringJoin[ToString[zidz[[2]]],"-",
ToString[zidz[[3]]]]; pttz={zioz/10.,zroz};
zromz=Round[10^scc*zroz/1000.];zrommz=zromz;
datmz=dat[1][[ldat[1]-9+1,2]]]; 

If[1==1,
wtotx = Table[{i/10., (total[[i]]-total[[1]])/10^scc}, {i, 1, rang}];
wtoty = Table[{i/10., (total[[i]]-total[[1]])/10^scc}, {i, rang, lww}] ];

If[1==1,
xxtot = ListPlot[wtotx, PlotStyle -> {Red, Thick}];
yytot = ListPlot[wtoty, PlotStyle -> {Blue, Thick}, 
   PlotLabels -> 
    Placed[{StringJoin["Dots: Total cases \n from ", dats[[1]], 
       "\n to ", dats[[2]]]}, Above]];
labxa=StringJoin["Ivan Cherednik's projection for Covid-19 in ",regn];
If[1==2&&FileExistsQ[file2],uxux=Get[file2]; 
If[Length[uxux]>4, ptx={uxux[[3]]/10.,uxux[[4]]};ptd=uxux[[5]],
labx=StringJoin["\n","9 day average: at ",ptd," about ",
ToString[Round[10^scc*uxux[[4]]]/1000.],"K"]]];
If[1==1,labx=StringJoin["\n","curve average: at ",ptdz," about ",
ToString[zromz],"K"]];
labxa=StringJoin[labxa,labx];

lnamz=lnam;
lnamz= fulll[dst/10.+3]/(2*10^scc*wtoty[[1,2]]);

ztota = Plot[
If[fulll[z] > 0, fulll[z]/10^scc, 0], {z, lww/10., dst/10.+3}, 
   PlotStyle -> {Gray, Thickness[0.004]}, LabelStyle -> {Gray}, 
   PlotRange -> {0., 4*lnamz*wtoty[[1,2]]}];
zztota = Plot[
If[fulll[z] > 0, fulll[z]/10^scc, 0], {z, 0., dst/10.+4}, 
   PlotStyle -> {Gray, Thickness[0.004]}, LabelStyle -> {Gray}, 
PlotLabel -> Style[labxa, 12, Black, Background -> Lighter[Yellow,0.8]],
   PlotLabels -> 
   Placed[{StringJoin["\n\n\n\n","      "," 9-day average forecast:",
"\n","    ", 
ToString[zioz/10.],"(",ptdz,")"," with ", ToString[zromz],"K"]},
(*Style[
"\n\n\n\n\n\n\n Latest forecast is purple ", Purple, Italic]*) 
Right], 
   PlotRange -> {0, 4*lnamz*wtoty[[1,2]]}];
(*, ToString[dst/10.],"(",zd,")"," with ", ToString[zrom],"K",*)
zzztota=Graphics[{PointSize[0.015], Gray, Arrowheads[Small],
Arrow[{pttz,{zioz/10.,zroz+Min[lnamz*wtoty[[1,2]]/1.5,3.6]}}],
Point[pttz], Text[Style[ptdz,Bold, 12], Offset[{-0, 60}, pttz]]}];
If[1==2,sssx = Show[zztot,zzztot,yytot]; Print[sssx]]; 
If[1==2,Put[sssx, "C:/home/METTSY/world-now.dat"];
ssxx = Get["world-init.dat"]; If[1==2,Print[ssxx]] ]; 
If[10==11,ssxxx = Get["world-now.dat"]; If[1==2,Print[ssxxx]]]; 
If[10==11,xzzx = Show[ztota, zzztota]; If[1==2,Print[xzzx]]];
If[10==11&&FileExistsQ["world-init.dat"]&&FileExistsQ["world-now.dat"],
xxxxa = Show[zztota, zzztota, ssxx, ssxxx, yytot]; Print[xxxxa] ];
xxxxa = Show[zztota, zzztota, yytot]; Print[xxxxa];
Export["world-avrg.pdf", xxxxa]]
]];
```
