## Supplementary material for "Modeling the waves of Covid-19": forecasting program for later stages: world-6-7.txt (part 1 of 37)

```
{{"iso_code", "continent", "location", "date", "total_cases", "new_cases", 
  "new_cases_smoothed", "total_deaths", "new_deaths", "new_deaths_smoothed", 
  "total_cases_per_million", "new_cases_per_million", 
  "new_cases_smoothed_per_million", "total_deaths_per_million", 
  "new_deaths_per_million", "new_deaths_smoothed_per_million", 
  "reproduction_rate", "icu_patients", "icu_patients_per_million", 
  "hosp_patients", "hosp_patients_per_million", "weekly_icu_admissions", 
  "weekly_icu_admissions_per_million", "weekly_hosp_admissions", 
  "weekly_hosp_admissions_per_million", "new_tests", "total_tests", 
  "total_tests_per_thousand", "new_tests_per_thousand", "new_tests_smoothed", 
  "new_tests_smoothed_per_thousand", "positive_rate", "tests_per_case", 
  "tests_units", "total_vaccinations", "people_vaccinated", 
  "people_fully_vaccinated", "new_vaccinations", "new_vaccinations_smoothed", 
  "total_vaccinations_per_hundred", "people_vaccinated_per_hundred", 
  "people_fully_vaccinated_per_hundred", 
  "new_vaccinations_smoothed_per_million", "stringency_index", "population", 
  "population_density", "median_age", "aged_65_older", "aged_70_older", 
  "gdp_per_capita", "extreme_poverty", "cardiovasc_death_rate", 
  "diabetes_prevalence", "female_smokers", "male_smokers", 
  "handwashing_facilities", "hospital_beds_per_thousand", "life_expectancy", 
  "human_development_index"}, {"AFG", "Asia", "Afghanistan", "2020-02-24", 
  1., 1., "", "", "", "", 0.026, 0.026, "", "", "", "", "", "", "", "", "", 
  "", "", "", "", "", "", "", "", "", "", "", "", "", "", "", "", "", "", "", 
  "", "", "", 8.33, 3.8928341*^7, 54.422, 18.6, 2.581, 1.337, 1803.987, "", 
  597.029, 9.59, "", "", 37.746, 0.5, 64.83, 0.511}, 
 {"AFG", "Asia", "Afghanistan", "2020-02-25", 1., 0., "", "", "", "", 0.026, 
  0., "", "", "", "", "", "", "", "", "", "", "", "", "", "", "", "", "", "", 
  "", "", "", "", "", "", "", "", "", "", "", "", "", 8.33, 3.8928341*^7, 
  54.422, 18.6, 2.581, 1.337, 1803.987, "", 597.029, 9.59, "", "", 37.746, 
  0.5, 64.83, 0.511}, {"AFG", "Asia", "Afghanistan", "2020-02-26", 1., 0., 
  "", "", "", "", 0.026, 0., "", "", "", "", "", "", "", "", "", "", "", "", 
  "", "", "", "", "", "", "", "", "", "", "", "", "", "", "", "", "", "", "", 
  8.33, 3.8928341*^7, 54.422, 18.6, 2.581, 1.337, 1803.987, "", 597.029, 
  9.59, "", "", 37.746, 0.5, 64.83, 0.511}, {"AFG", "Asia", "Afghanistan", 
  "2020-02-27", 1., 0., "", "", "", "", 0.026, 0., "", "", "", "", "", "", 
  "", "", "", "", "", "", "", "", "", "", "", "", "", "", "", "", "", "", "", 
  "", "", "", "", "", "", 8.33, 3.8928341*^7, 54.422, 18.6, 2.581, 1.337, 
  1803.987, "", 597.029, 9.59, "", "", 37.746, 0.5, 64.83, 0.511}, 
 {"AFG", "Asia", "Afghanistan", "2020-02-28", 1., 0., "", "", "", "", 0.026, 
  0., "", "", "", "", "", "", "", "", "", "", "", "", "", "", "", "", "", "", 
  "", "", "", "", "", "", "", "", "", "", "", "", "", 8.33, 3.8928341*^7, 
  54.422, 18.6, 2.581, 1.337, 1803.987, "", 597.029, 9.59, "", "", 37.746, 
  0.5, 64.83, 0.511}, {"AFG", "Asia", "Afghanistan", "2020-02-29", 1., 0., 
  0.143, "", "", 0., 0.026, 0., 0.004, "", "", 0., "", "", "", "", "", "", 
  "", "", "", "", "", "", "", "", "", "", "", "", "", "", "", "", "", "", "", 
  "", "", 8.33, 3.8928341*^7, 54.422, 18.6, 2.581, 1.337, 1803.987, "", 
  597.029, 9.59, "", "", 37.746, 0.5, 64.83, 0.511}, 
 {"AFG", "Asia", "Afghanistan", "2020-03-01", 1., 0., 0.143, "", "", 0., 
  0.026, 0., 0.004, "", "", 0., "", "", "", "", "", "", "", "", "", "", "", 
  "", "", "", "", "", "", "", "", "", "", "", "", "", "", "", "", 27.78, 
  3.8928341*^7, 54.422, 18.6, 2.581, 1.337, 1803.987, "", 597.029, 9.59, "", 
  "", 37.746, 0.5, 64.83, 0.511}, {"AFG", "Asia", "Afghanistan", 
  "2020-03-02", 1., 0., 0., "", "", 0., 0.026, 0., 0., "", "", 0., "", "", 
  "", "", "", "", "", "", "", "", "", "", "", "", "", "", "", "", "", "", "", 
  "", "", "", "", "", "", 27.78, 3.8928341*^7, 54.422, 18.6, 2.581, 1.337, 
  1803.987, "", 597.029, 9.59, "", "", 37.746, 0.5, 64.83, 0.511}, 
 {"AFG", "Asia", "Afghanistan", "2020-03-03", 2., 1., 0.143, "", "", 0., 
  0.051, 0.026, 0.004, "", "", 0., "", "", "", "", "", "", "", "", "", "", 
  "", "", "", "", "", "", "", "", "", "", "", "", "", "", "", "", "", 27.78, 
  3.8928341*^7, 54.422, 18.6, 2.581, 1.337, 1803.987, "", 597.029, 9.59, "", 
  "", 37.746, 0.5, 64.83, 0.511}, {"AFG", "Asia", "Afghanistan", 
  "2020-03-04", 4., 2., 0.429, "", "", 0., 0.103, 0.051, 0.011, "", "", 0., 
  "", "", "", "", "", "", "", "", "", "", "", "", "", "", "", "", "", "", "", 
  "", "", "", "", "", "", "", "", 27.78, 3.8928341*^7, 54.422, 18.6, 2.581, 
  1.337, 1803.987, "", 597.029, 9.59, "", "", 37.746, 0.5, 64.83, 0.511}, 
 {"AFG", "Asia", "Afghanistan", "2020-03-05", 4., 0., 0.429, "", "", 0., 
  0.103, 0., 0.011, "", "", 0., "", "", "", "", "", "", "", "", "", "", "", 
  "", "", "", "", "", "", "", "", "", "", "", "", "", "", "", "", 27.78, 
  3.8928341*^7, 54.422, 18.6, 2.581, 1.337, 1803.987, "", 597.029, 9.59, "", 
  "", 37.746, 0.5, 64.83, 0.511}, {"AFG", "Asia", "Afghanistan", 
  "2020-03-06", 4., 0., 0.429, "", "", 0., 0.103, 0., 0.011, "", "", 0., "", 
  "", "", "", "", "", "", "", "", "", "", "", "", "", "", "", "", "", "", "", 
  "", "", "", "", "", "", "", 27.78, 3.8928341*^7, 54.422, 18.6, 2.581, 
  1.337, 1803.987, "", 597.029, 9.59, "", "", 37.746, 0.5, 64.83, 0.511}, 
 {"AFG", "Asia", "Afghanistan", "2020-03-07", 4., 0., 0.429, "", "", 0., 
  0.103, 0., 0.011, "", "", 0., "", "", "", "", "", "", "", "", "", "", "", 
  "", "", "", "", "", "", "", "", "", "", "", "", "", "", "", "", 27.78, 
  3.8928341*^7, 54.422, 18.6, 2.581, 1.337, 1803.987, "", 597.029, 9.59, "", 
  "", 37.746, 0.5, 64.83, 0.511}, {"AFG", "Asia", "Afghanistan", 
  "2020-03-08", 5., 1., 0.571, "", "", 0., 0.128, 0.026, 0.015, "", "", 0., 
  "", "", "", "", "", "", "", "", "", "", "", "", "", "", "", "", "", "", "", 
  "", "", "", "", "", "", "", "", 27.78, 3.8928341*^7, 54.422, 18.6, 2.581, 
  1.337, 1803.987, "", 597.029, 9.59, "", "", 37.746, 0.5, 64.83, 0.511}, 
 {"AFG", "Asia", "Afghanistan", "2020-03-09", 7., 2., 0.857, "", "", 0., 
  0.18, 0.051, 0.022, "", "", 0., "", "", "", "", "", "", "", "", "", "", "", 
  "", "", "", "", "", "", "", "", "", "", "", "", "", "", "", "", 27.78, 
  3.8928341*^7, 54.422, 18.6, 2.581, 1.337, 1803.987, "", 597.029, 9.59, "", 
  "", 37.746, 0.5, 64.83, 0.511}, {"AFG", "Asia", "Afghanistan", 
  "2020-03-10", 8., 1., 0.857, "", "", 0., 0.206, 0.026, 0.022, "", "", 0., 
  "", "", "", "", "", "", "", "", "", "", "", "", "", "", "", "", "", "", "", 
  "", "", "", "", "", "", "", "", 27.78, 3.8928341*^7, 54.422, 18.6, 2.581, 
  1.337, 1803.987, "", 597.029, 9.59, "", "", 37.746, 0.5, 64.83, 0.511}, 
 {"AFG", "Asia", "Afghanistan", "2020-03-11", 11., 3., 1., "", "", 0., 0.283, 
  0.077, 0.026, "", "", 0., "", "", "", "", "", "", "", "", "", "", "", "", 
  "", "", "", "", "", "", "", "", "", "", "", "", "", "", "", 27.78, 
  3.8928341*^7, 54.422, 18.6, 2.581, 1.337, 1803.987, "", 597.029, 9.59, "", 
  "", 37.746, 0.5, 64.83, 0.511}, {"AFG", "Asia", "Afghanistan", 
  "2020-03-12", 12., 1., 1.143, "", "", 0., 0.308, 0.026, 0.029, "", "", 0., 
  "", "", "", "", "", "", "", "", "", "", "", "", "", "", "", "", "", "", "", 
  "", "", "", "", "", "", "", "", 27.78, 3.8928341*^7, 54.422, 18.6, 2.581, 
  1.337, 1803.987, "", 597.029, 9.59, "", "", 37.746, 0.5, 64.83, 0.511}, 
 {"AFG", "Asia", "Afghanistan", "2020-03-13", 13., 1., 1.286, "", "", 0., 
  0.334, 0.026, 0.033, "", "", 0., "", "", "", "", "", "", "", "", "", "", 
  "", "", "", "", "", "", "", "", "", "", "", "", "", "", "", "", "", 27.78, 
  3.8928341*^7, 54.422, 18.6, 2.581, 1.337, 1803.987, "", 597.029, 9.59, "", 
  "", 37.746, 0.5, 64.83, 0.511}, {"AFG", "Asia", "Afghanistan", 
  "2020-03-14", 15., 2., 1.571, "", "", 0., 0.385, 0.051, 0.04, "", "", 0., 
  "", "", "", "", "", "", "", "", "", "", "", "", "", "", "", "", "", "", "", 
  "", "", "", "", "", "", "", "", 38.89, 3.8928341*^7, 54.422, 18.6, 2.581, 
  1.337, 1803.987, "", 597.029, 9.59, "", "", 37.746, 0.5, 64.83, 0.511}, 
 {"AFG", "Asia", "Afghanistan", "2020-03-15", 16., 1., 1.571, "", "", 0., 
  0.411, 0.026, 0.04, "", "", 0., "", "", "", "", "", "", "", "", "", "", "", 
  "", "", "", "", "", "", "", "", "", "", "", "", "", "", "", "", 38.89, 
  3.8928341*^7, 54.422, 18.6, 2.581, 1.337, 1803.987, "", 597.029, 9.59, "", 
  "", 37.746, 0.5, 64.83, 0.511}, {"AFG", "Asia", "Afghanistan", 
  "2020-03-16", 18., 2., 1.571, "", "", 0., 0.462, 0.051, 0.04, "", "", 0., 
  "", "", "", "", "", "", "", "", "", "", "", "", "", "", "", "", "", "", "", 
  "", "", "", "", "", "", "", "", 38.89, 3.8928341*^7, 54.422, 18.6, 2.581, 
  1.337, 1803.987, "", 597.029, 9.59, "", "", 37.746, 0.5, 64.83, 0.511}, 
 {"AFG", "Asia", "Afghanistan", "2020-03-17", 20., 2., 1.714, "", "", 0., 
  0.514, 0.051, 0.044, "", "", 0., "", "", "", "", "", "", "", "", "", "", 
  "", "", "", "", "", "", "", "", "", "", "", "", "", "", "", "", "", 38.89, 
  3.8928341*^7, 54.422, 18.6, 2.581, 1.337, 1803.987, "", 597.029, 9.59, "", 
  "", 37.746, 0.5, 64.83, 0.511}, {"AFG", "Asia", "Afghanistan", 
  "2020-03-18", 24., 4., 1.857, "", "", 0., 0.617, 0.103, 0.048, "", "", 0., 
  "", "", "", "", "", "", "", "", "", "", "", "", "", "", "", "", "", "", "", 
  "", "", "", "", "", "", "", "", 41.67, 3.8928341*^7, 54.422, 18.6, 2.581, 
  1.337, 1803.987, "", 597.029, 9.59, "", "", 37.746, 0.5, 64.83, 0.511}, 
 {"AFG", "Asia", "Afghanistan", "2020-03-19", 25., 1., 1.857, "", "", 0., 
  0.642, 0.026, 0.048, "", "", 0., "", "", "", "", "", "", "", "", "", "", 
  "", "", "", "", "", "", "", "", "", "", "", "", "", "", "", "", "", 41.67, 
  3.8928341*^7, 54.422, 18.6, 2.581, 1.337, 1803.987, "", 597.029, 9.59, "", 
  "", 37.746, 0.5, 64.83, 0.511}, {"AFG", "Asia", "Afghanistan", 
  "2020-03-20", 29., 4., 2.286, "", "", 0., 0.745, 0.103, 0.059, "", "", 0., 
  "", "", "", "", "", "", "", "", "", "", "", "", "", "", "", "", "", "", "", 
  "", "", "", "", "", "", "", "", 41.67, 3.8928341*^7, 54.422, 18.6, 2.581, 
  1.337, 1803.987, "", 597.029, 9.59, "", "", 37.746, 0.5, 64.83, 0.511}, 
 {"AFG", "Asia", "Afghanistan", "2020-03-21", 30., 1., 2.143, "", "", 0., 
  0.771, 0.026, 0.055, "", "", 0., "", "", "", "", "", "", "", "", "", "", 
  "", "", "", "", "", "", "", "", "", "", "", "", "", "", "", "", "", 41.67, 
  3.8928341*^7, 54.422, 18.6, 2.581, 1.337, 1803.987, "", 597.029, 9.59, "", 
  "", 37.746, 0.5, 64.83, 0.511}, {"AFG", "Asia", "Afghanistan", 
  "2020-03-22", 34., 4., 2.571, 1., 1., 0.143, 0.873, 0.103, 0.066, 0.026, 
  0.026, 0.004, "", "", "", "", "", "", "", "", "", "", "", "", "", "", "", 
  "", "", "", "", "", "", "", "", "", "", "", "", 41.67, 3.8928341*^7, 
  54.422, 18.6, 2.581, 1.337, 1803.987, "", 597.029, 9.59, "", "", 37.746, 
  0.5, 64.83, 0.511}, {"AFG", "Asia", "Afghanistan", "2020-03-23", 41., 7., 
  3.286, 1., 0., 0.143, 1.053, 0.18, 0.084, 0.026, 0., 0.004, "", "", "", "", 
  "", "", "", "", "", "", "", "", "", "", "", "", "", "", "", "", "", "", "", 
  "", "", "", "", 41.67, 3.8928341*^7, 54.422, 18.6, 2.581, 1.337, 1803.987, 
  "", 597.029, 9.59, "", "", 37.746, 0.5, 64.83, 0.511}, 
 {"AFG", "Asia", "Afghanistan", "2020-03-24", 43., 2., 3.286, 1., 0., 0.143, 
  1.105, 0.051, 0.084, 0.026, 0., 0.004, "", "", "", "", "", "", "", "", "", 
  "", "", "", "", "", "", "", "", "", "", "", "", "", "", "", "", "", "", 
  50.93, 3.8928341*^7, 54.422, 18.6, 2.581, 1.337, 1803.987, "", 597.029, 
  9.59, "", "", 37.746, 0.5, 64.83, 0.511}, {"AFG", "Asia", "Afghanistan", 
  "2020-03-25", 76., 33., 7.429, 2., 1., 0.286, 1.952, 0.848, 0.191, 0.051, 
  0.026, 0.007, "", "", "", "", "", "", "", "", "", "", "", "", "", "", "", 
  "", "", "", "", "", "", "", "", "", "", "", "", 59.26, 3.8928341*^7, 
  54.422, 18.6, 2.581, 1.337, 1803.987, "", 597.029, 9.59, "", "", 37.746, 
  0.5, 64.83, 0.511}, {"AFG", "Asia", "Afghanistan", "2020-03-26", 80., 4., 
  7.857, 3., 1., 0.429, 2.055, 0.103, 0.202, 0.077, 0.026, 0.011, "", "", "", 
  "", "", "", "", "", "", "", "", "", "", "", "", "", "", "", "", "", "", "", 
  "", "", "", "", "", 59.26, 3.8928341*^7, 54.422, 18.6, 2.581, 1.337, 
  1803.987, "", 597.029, 9.59, "", "", 37.746, 0.5, 64.83, 0.511}, 
 {"AFG", "Asia", "Afghanistan", "2020-03-27", 91., 11., 8.857, 3., 0., 0.429, 
  2.338, 0.283, 0.228, 0.077, 0., 0.011, "", "", "", "", "", "", "", "", "", 
  "", "", "", "", "", "", "", "", "", "", "", "", "", "", "", "", "", "", 
  59.26, 3.8928341*^7, 54.422, 18.6, 2.581, 1.337, 1803.987, "", 597.029, 
  9.59, "", "", 37.746, 0.5, 64.83, 0.511}, {"AFG", "Asia", "Afghanistan", 
  "2020-03-28", 107., 16., 11., 4., 1., 0.571, 2.749, 0.411, 0.283, 0.103, 
  0.026, 0.015, "", "", "", "", "", "", "", "", "", "", "", "", "", "", "", 
  "", "", "", "", "", "", "", "", "", "", "", "", 67.59, 3.8928341*^7, 
  54.422, 18.6, 2.581, 1.337, 1803.987, "", 597.029, 9.59, "", "", 37.746, 
  0.5, 64.83, 0.511}, {"AFG", "Asia", "Afghanistan", "2020-03-29", 118., 11., 
  12., 4., 0., 0.429, 3.031, 0.283, 0.308, 0.103, 0., 0.011, 1.47, "", "", 
  "", "", "", "", "", "", "", "", "", "", "", "", "", "", "", "", "", "", "", 
  "", "", "", "", "", 67.59, 3.8928341*^7, 54.422, 18.6, 2.581, 1.337, 
  1803.987, "", 597.029, 9.59, "", "", 37.746, 0.5, 64.83, 0.511}, 
 {"AFG", "Asia", "Afghanistan", "2020-03-30", 146., 28., 15., 4., 0., 0.429, 
  3.75, 0.719, 0.385, 0.103, 0., 0.011, 1.47, "", "", "", "", "", "", "", "", 
  "", "", "", "", "", "", "", "", "", "", "", "", "", "", "", "", "", "", 
  67.59, 3.8928341*^7, 54.422, 18.6, 2.581, 1.337, 1803.987, "", 597.029, 
  9.59, "", "", 37.746, 0.5, 64.83, 0.511}, {"AFG", "Asia", "Afghanistan", 
  "2020-03-31", 175., 29., 18.857, 4., 0., 0.429, 4.495, 0.745, 0.484, 0.103, 
  0., 0.011, 1.47, "", "", "", "", "", "", "", "", "", "", "", "", "", "", 
  "", "", "", "", "", "", "", "", "", "", "", "", 67.59, 3.8928341*^7, 
  54.422, 18.6, 2.581, 1.337, 1803.987, "", 597.029, 9.59, "", "", 37.746, 
  0.5, 64.83, 0.511}, {"AFG", "Asia", "Afghanistan", "2020-04-01", 197., 22., 
  17.286, 4., 0., 0.286, 5.061, 0.565, 0.444, 0.103, 0., 0.007, 1.47, "", "", 
  "", "", "", "", "", "", "", "", "", "", "", "", "", "", "", "", "", "", "", 
  "", "", "", "", "", 67.59, 3.8928341*^7, 54.422, 18.6, 2.581, 1.337, 
  1803.987, "", 597.029, 9.59, "", "", 37.746, 0.5, 64.83, 0.511}, 
 {"AFG", "Asia", "Afghanistan", "2020-04-02", 240., 43., 22.857, 4., 0., 
  0.143, 6.165, 1.105, 0.587, 0.103, 0., 0.004, 1.47, "", "", "", "", "", "", 
  "", "", "", "", "", "", "", "", "", "", "", "", "", "", "", "", "", "", "", 
  "", 67.59, 3.8928341*^7, 54.422, 18.6, 2.581, 1.337, 1803.987, "", 597.029, 
  9.59, "", "", 37.746, 0.5, 64.83, 0.511}, {"AFG", "Asia", "Afghanistan", 
  "2020-04-03", 275., 35., 26.286, 8., 4., 0.714, 7.064, 0.899, 0.675, 0.206, 
  0.103, 0.018, 1.46, "", "", "", "", "", "", "", "", "", "", "", "", "", "", 
  "", "", "", "", "", "", "", "", "", "", "", "", 67.59, 3.8928341*^7, 
  54.422, 18.6, 2.581, 1.337, 1803.987, "", 597.029, 9.59, "", "", 37.746, 
  0.5, 64.83, 0.511}, {"AFG", "Asia", "Afghanistan", "2020-04-04", 300., 25., 
  27.571, 10., 2., 0.857, 7.706, 0.642, 0.708, 0.257, 0.051, 0.022, 1.45, "", 
  "", "", "", "", "", "", "", "", "", "", "", "", "", "", "", "", "", "", "", 
  "", "", "", "", "", "", 67.59, 3.8928341*^7, 54.422, 18.6, 2.581, 1.337, 
  1803.987, "", 597.029, 9.59, "", "", 37.746, 0.5, 64.83, 0.511}, 
 {"AFG", "Asia", "Afghanistan", "2020-04-05", 338., 38., 31.429, 12., 2., 
  1.143, 8.683, 0.976, 0.807, 0.308, 0.051, 0.029, 1.44, "", "", "", "", "", 
  "", "", "", "", "", "", "", "", "", "", "", "", "", "", "", "", "", "", "", 
  "", "", 78.7, 3.8928341*^7, 54.422, 18.6, 2.581, 1.337, 1803.987, "", 
  597.029, 9.59, "", "", 37.746, 0.5, 64.83, 0.511}, 
 {"AFG", "Asia", "Afghanistan", "2020-04-06", 368., 30., 31.714, 15., 3., 
  1.571, 9.453, 0.771, 0.815, 0.385, 0.077, 0.04, 1.42, "", "", "", "", "", 
  "", "", "", "", "", "", "", "", "", "", "", "", "", "", "", "", "", "", "", 
  "", "", 78.7, 3.8928341*^7, 54.422, 18.6, 2.581, 1.337, 1803.987, "", 
  597.029, 9.59, "", "", 37.746, 0.5, 64.83, 0.511}, 
 {"AFG", "Asia", "Afghanistan", "2020-04-07", 424., 56., 35.571, 16., 1., 
  1.714, 10.892, 1.439, 0.914, 0.411, 0.026, 0.044, 1.41, "", "", "", "", "", 
  "", "", "", "", "", "", "", "", "", "", "", "", "", "", "", "", "", "", "", 
  "", "", 78.7, 3.8928341*^7, 54.422, 18.6, 2.581, 1.337, 1803.987, "", 
  597.029, 9.59, "", "", 37.746, 0.5, 64.83, 0.511}, 
 {"AFG", "Asia", "Afghanistan", "2020-04-08", 445., 21., 35.429, 16., 0., 
  1.714, 11.431, 0.539, 0.91, 0.411, 0., 0.044, 1.39, "", "", "", "", "", "", 
  "", "", "", "", "", "", "", "", "", "", "", "", "", "", "", "", "", "", "", 
  "", 78.7, 3.8928341*^7, 54.422, 18.6, 2.581, 1.337, 1803.987, "", 597.029, 
  9.59, "", "", 37.746, 0.5, 64.83, 0.511}, {"AFG", "Asia", "Afghanistan", 
  "2020-04-09", 485., 40., 35., 17., 1., 1.857, 12.459, 1.028, 0.899, 0.437, 
  0.026, 0.048, 1.39, "", "", "", "", "", "", "", "", "", "", "", "", "", "", 
  "", "", "", "", "", "", "", "", "", "", "", "", 78.7, 3.8928341*^7, 54.422, 
  18.6, 2.581, 1.337, 1803.987, "", 597.029, 9.59, "", "", 37.746, 0.5, 
  64.83, 0.511}, {"AFG", "Asia", "Afghanistan", "2020-04-10", 532., 47., 
  36.714, 18., 1., 1.429, 13.666, 1.207, 0.943, 0.462, 0.026, 0.037, 1.39, 
  "", "", "", "", "", "", "", "", "", "", "", "", "", "", "", "", "", "", "", 
  "", "", "", "", "", "", "", 78.7, 3.8928341*^7, 54.422, 18.6, 2.581, 1.337, 
  1803.987, "", 597.029, 9.59, "", "", 37.746, 0.5, 64.83, 0.511}, 
 {"AFG", "Asia", "Afghanistan", "2020-04-11", 556., 24., 36.571, 18., 0., 
  1.143, 14.283, 0.617, 0.939, 0.462, 0., 0.029, 1.39, "", "", "", "", "", 
  "", "", "", "", "", "", "", "", "", "", "", "", "", "", "", "", "", "", "", 
  "", "", 78.7, 3.8928341*^7, 54.422, 18.6, 2.581, 1.337, 1803.987, "", 
  597.029, 9.59, "", "", 37.746, 0.5, 64.83, 0.511}, 
 {"AFG", "Asia", "Afghanistan", "2020-04-12", 608., 52., 38.571, 19., 1., 1., 
  15.618, 1.336, 0.991, 0.488, 0.026, 0.026, 1.39, "", "", "", "", "", "", 
  "", "", "", "", "", "", "", "", "", "", "", "", "", "", "", "", "", "", "", 
  "", 84.26, 3.8928341*^7, 54.422, 18.6, 2.581, 1.337, 1803.987, "", 597.029, 
  9.59, "", "", 37.746, 0.5, 64.83, 0.511}, {"AFG", "Asia", "Afghanistan", 
  "2020-04-13", 666., 58., 42.571, 22., 3., 1., 17.108, 1.49, 1.094, 0.565, 
  0.077, 0.026, 1.39, "", "", "", "", "", "", "", "", "", "", "", "", "", "", 
  "", "", "", "", "", "", "", "", "", "", "", "", 84.26, 3.8928341*^7, 
  54.422, 18.6, 2.581, 1.337, 1803.987, "", 597.029, 9.59, "", "", 37.746, 
  0.5, 64.83, 0.511}, {"AFG", "Asia", "Afghanistan", "2020-04-14", 715., 49., 
  41.571, 23., 1., 1., 18.367, 1.259, 1.068, 0.591, 0.026, 0.026, 1.39, "", 
  "", "", "", "", "", "", "", "", "", "", "", "", "", "", "", "", "", "", "", 
  "", "", "", "", "", "", 84.26, 3.8928341*^7, 54.422, 18.6, 2.581, 1.337, 
  1803.987, "", 597.029, 9.59, "", "", 37.746, 0.5, 64.83, 0.511}, 
 {"AFG", "Asia", "Afghanistan", "2020-04-15", 785., 70., 48.571, 29., 6., 
  1.857, 20.165, 1.798, 1.248, 0.745, 0.154, 0.048, 1.39, "", "", "", "", "", 
  "", "", "", "", "", "", "", "", "", "", "", "", "", "", "", "", "", "", "", 
  "", "", 84.26, 3.8928341*^7, 54.422, 18.6, 2.581, 1.337, 1803.987, "", 
  597.029, 9.59, "", "", 37.746, 0.5, 64.83, 0.511}, 
 {"AFG", "Asia", "Afghanistan", "2020-04-16", 841., 56., 50.857, 30., 1., 
  1.857, 21.604, 1.439, 1.306, 0.771, 0.026, 0.048, 1.38, "", "", "", "", "", 
  "", "", "", "", "", "", "", "", "", "", "", "", "", "", "", "", "", "", "", 
  "", "", 84.26, 3.8928341*^7, 54.422, 18.6, 2.581, 1.337, 1803.987, "", 
  597.029, 9.59, "", "", 37.746, 0.5, 64.83, 0.511}, 
 {"AFG", "Asia", "Afghanistan", "2020-04-17", 907., 66., 53.571, 30., 0., 
  1.714, 23.299, 1.695, 1.376, 0.771, 0., 0.044, 1.37, "", "", "", "", "", 
  "", "", "", "", "", "", "", "", "", "", "", "", "", "", "", "", "", "", "", 
  "", "", 84.26, 3.8928341*^7, 54.422, 18.6, 2.581, 1.337, 1803.987, "", 
  597.029, 9.59, "", "", 37.746, 0.5, 64.83, 0.511}, 
 {"AFG", "Asia", "Afghanistan", "2020-04-18", 934., 27., 54., 30., 0., 1.714, 
  23.993, 0.694, 1.387, 0.771, 0., 0.044, 1.37, "", "", "", "", "", "", "", 
  "", "", "", "", "", "", "", "", "", "", "", "", "", "", "", "", "", "", "", 
  84.26, 3.8928341*^7, 54.422, 18.6, 2.581, 1.337, 1803.987, "", 597.029, 
  9.59, "", "", 37.746, 0.5, 64.83, 0.511}, {"AFG", "Asia", "Afghanistan", 
  "2020-04-19", 997., 63., 55.571, 33., 3., 2., 25.611, 1.618, 1.428, 0.848, 
  0.077, 0.051, 1.37, "", "", "", "", "", "", "", "", "", "", "", "", "", "", 
  "", "", "", "", "", "", "", "", "", "", "", "", 84.26, 3.8928341*^7, 
  54.422, 18.6, 2.581, 1.337, 1803.987, "", 597.029, 9.59, "", "", 37.746, 
  0.5, 64.83, 0.511}, {"AFG", "Asia", "Afghanistan", "2020-04-20", 1027., 
  30., 51.571, 36., 3., 2., 26.382, 0.771, 1.325, 0.925, 0.077, 0.051, 1.38, 
  "", "", "", "", "", "", "", "", "", "", "", "", "", "", "", "", "", "", "", 
  "", "", "", "", "", "", "", 84.26, 3.8928341*^7, 54.422, 18.6, 2.581, 
  1.337, 1803.987, "", 597.029, 9.59, "", "", 37.746, 0.5, 64.83, 0.511}, 
 {"AFG", "Asia", "Afghanistan", "2020-04-21", 1093., 66., 54., 36., 0., 
  1.857, 28.077, 1.695, 1.387, 0.925, 0., 0.048, 1.41, "", "", "", "", "", 
  "", "", "", "", "", "", "", "", "", "", "", "", "", "", "", "", "", "", "", 
  "", "", 84.26, 3.8928341*^7, 54.422, 18.6, 2.581, 1.337, 1803.987, "", 
  597.029, 9.59, "", "", 37.746, 0.5, 64.83, 0.511}, 
 {"AFG", "Asia", "Afghanistan", "2020-04-22", 1177., 84., 56., 40., 4., 
  1.571, 30.235, 2.158, 1.439, 1.028, 0.103, 0.04, 1.44, "", "", "", "", "", 
  "", "", "", "", "", "", "", "", "", "", "", "", "", "", "", "", "", "", "", 
  "", "", 84.26, 3.8928341*^7, 54.422, 18.6, 2.581, 1.337, 1803.987, "", 
  597.029, 9.59, "", "", 37.746, 0.5, 64.83, 0.511}, 
 {"AFG", "Asia", "Afghanistan", "2020-04-23", 1236., 59., 56.429, 40., 0., 
  1.429, 31.751, 1.516, 1.45, 1.028, 0., 0.037, 1.46, "", "", "", "", "", "", 
  "", "", "", "", "", "", "", "", "", "", "", "", "", "", "", "", "", "", "", 
  "", 84.26, 3.8928341*^7, 54.422, 18.6, 2.581, 1.337, 1803.987, "", 597.029, 
  9.59, "", "", 37.746, 0.5, 64.83, 0.511}, {"AFG", "Asia", "Afghanistan", 
  "2020-04-24", 1331., 95., 60.571, 43., 3., 1.857, 34.191, 2.44, 1.556, 
  1.105, 0.077, 0.048, 1.49, "", "", "", "", "", "", "", "", "", "", "", "", 
  "", "", "", "", "", "", "", "", "", "", "", "", "", "", 84.26, 
  3.8928341*^7, 54.422, 18.6, 2.581, 1.337, 1803.987, "", 597.029, 9.59, "", 
  "", 37.746, 0.5, 64.83, 0.511}, {"AFG", "Asia", "Afghanistan", 
  "2020-04-25", 1464., 133., 75.714, 47., 4., 2.429, 37.608, 3.417, 1.945, 
  1.207, 0.103, 0.062, 1.51, "", "", "", "", "", "", "", "", "", "", "", "", 
  "", "", "", "", "", "", "", "", "", "", "", "", "", "", 84.26, 
  3.8928341*^7, 54.422, 18.6, 2.581, 1.337, 1803.987, "", 597.029, 9.59, "", 
  "", 37.746, 0.5, 64.83, 0.511}, {"AFG", "Asia", "Afghanistan", 
  "2020-04-26", 1532., 68., 76.429, 52., 5., 2.714, 39.354, 1.747, 1.963, 
  1.336, 0.128, 0.07, 1.52, "", "", "", "", "", "", "", "", "", "", "", "", 
  "", "", "", "", "", "", "", "", "", "", "", "", "", "", 84.26, 
  3.8928341*^7, 54.422, 18.6, 2.581, 1.337, 1803.987, "", 597.029, 9.59, "", 
  "", 37.746, 0.5, 64.83, 0.511}, {"AFG", "Asia", "Afghanistan", 
  "2020-04-27", 1704., 172., 96.714, 58., 6., 3.143, 43.773, 4.418, 2.484, 
  1.49, 0.154, 0.081, 1.53, "", "", "", "", "", "", "", "", "", "", "", "", 
  "", "", "", "", "", "", "", "", "", "", "", "", "", "", 84.26, 
  3.8928341*^7, 54.422, 18.6, 2.581, 1.337, 1803.987, "", 597.029, 9.59, "", 
  "", 37.746, 0.5, 64.83, 0.511}, {"AFG", "Asia", "Afghanistan", 
  "2020-04-28", 1830., 126., 105.286, 59., 1., 3.286, 47.009, 3.237, 2.705, 
  1.516, 0.026, 0.084, 1.53, "", "", "", "", "", "", "", "", "", "", "", "", 
  "", "", "", "", "", "", "", "", "", "", "", "", "", "", 84.26, 
  3.8928341*^7, 54.422, 18.6, 2.581, 1.337, 1803.987, "", 597.029, 9.59, "", 
  "", 37.746, 0.5, 64.83, 0.511}, {"AFG", "Asia", "Afghanistan", 
  "2020-04-29", 1940., 110., 109., 61., 2., 3., 49.835, 2.826, 2.8, 1.567, 
  0.051, 0.077, 1.53, "", "", "", "", "", "", "", "", "", "", "", "", "", "", 
  "", "", "", "", "", "", "", "", "", "", "", "", 84.26, 3.8928341*^7, 
  54.422, 18.6, 2.581, 1.337, 1803.987, "", 597.029, 9.59, "", "", 37.746, 
  0.5, 64.83, 0.511}, {"AFG", "Asia", "Afghanistan", "2020-04-30", 2127., 
  187., 127.286, 64., 3., 3.429, 54.639, 4.804, 3.27, 1.644, 0.077, 0.088, 
  1.53, "", "", "", "", "", "", "", "", "", "", "", "", "", "", "", "", "", 
  "", "", "", "", "", "", "", "", "", 84.26, 3.8928341*^7, 54.422, 18.6, 
  2.581, 1.337, 1803.987, "", 597.029, 9.59, "", "", 37.746, 0.5, 64.83, 
  0.511}, {"AFG", "Asia", "Afghanistan", "2020-05-01", 2291., 164., 137.143, 
  68., 4., 3.571, 58.852, 4.213, 3.523, 1.747, 0.103, 0.092, 1.53, "", "", 
  "", "", "", "", "", "", "", "", "", "", "", "", "", "", "", "", "", "", "", 
  "", "", "", "", "", 84.26, 3.8928341*^7, 54.422, 18.6, 2.581, 1.337, 
  1803.987, "", 597.029, 9.59, "", "", 37.746, 0.5, 64.83, 0.511}, 
 {"AFG", "Asia", "Afghanistan", "2020-05-02", 2470., 179., 143.714, 72., 4., 
  3.571, 63.45, 4.598, 3.692, 1.85, 0.103, 0.092, 1.53, "", "", "", "", "", 
  "", "", "", "", "", "", "", "", "", "", "", "", "", "", "", "", "", "", "", 
  "", "", 84.26, 3.8928341*^7, 54.422, 18.6, 2.581, 1.337, 1803.987, "", 
  597.029, 9.59, "", "", 37.746, 0.5, 64.83, 0.511}, 
 {"AFG", "Asia", "Afghanistan", "2020-05-03", 2705., 235., 167.571, 85., 13., 
  4.714, 69.487, 6.037, 4.305, 2.183, 0.334, 0.121, 1.52, "", "", "", "", "", 
  "", "", "", "", "", "", "", "", "", "", "", "", "", "", "", "", "", "", "", 
  "", "", 84.26, 3.8928341*^7, 54.422, 18.6, 2.581, 1.337, 1803.987, "", 
  597.029, 9.59, "", "", 37.746, 0.5, 64.83, 0.511}, 
 {"AFG", "Asia", "Afghanistan", "2020-05-04", 2895., 190., 170.143, 90., 5., 
  4.571, 74.367, 4.881, 4.371, 2.312, 0.128, 0.117, 1.5, "", "", "", "", "", 
  "", "", "", "", "", "", "", "", "", "", "", "", "", "", "", "", "", "", "", 
  "", "", 84.26, 3.8928341*^7, 54.422, 18.6, 2.581, 1.337, 1803.987, "", 
  597.029, 9.59, "", "", 37.746, 0.5, 64.83, 0.511}, 
 {"AFG", "Asia", "Afghanistan", "2020-05-05", 3225., 330., 199.286, 95., 5., 
  5.143, 82.845, 8.477, 5.119, 2.44, 0.128, 0.132, 1.49, "", "", "", "", "", 
  "", "", "", "", "", "", "", "", "", "", "", "", "", "", "", "", "", "", "", 
  "", "", 84.26, 3.8928341*^7, 54.422, 18.6, 2.581, 1.337, 1803.987, "", 
  597.029, 9.59, "", "", 37.746, 0.5, 64.83, 0.511}, 
 {"AFG", "Asia", "Afghanistan", "2020-05-06", 3393., 168., 207.571, 104., 9., 
  6.143, 87.16, 4.316, 5.332, 2.672, 0.231, 0.158, 1.47, "", "", "", "", "", 
  "", "", "", "", "", "", "", "", "", "", "", "", "", "", "", "", "", "", "", 
  "", "", 84.26, 3.8928341*^7, 54.422, 18.6, 2.581, 1.337, 1803.987, "", 
  597.029, 9.59, "", "", 37.746, 0.5, 64.83, 0.511}, 
 {"AFG", "Asia", "Afghanistan", "2020-05-07", 3564., 171., 205.286, 106., 2., 
  6., 91.553, 4.393, 5.273, 2.723, 0.051, 0.154, 1.45, "", "", "", "", "", 
  "", "", "", "", "", "", "", "", "", "", "", "", "", "", "", "", "", "", "", 
  "", "", 84.26, 3.8928341*^7, 54.422, 18.6, 2.581, 1.337, 1803.987, "", 
  597.029, 9.59, "", "", 37.746, 0.5, 64.83, 0.511}, 
 {"AFG", "Asia", "Afghanistan", "2020-05-08", 3781., 217., 212.857, 109., 3., 
  5.857, 97.127, 5.574, 5.468, 2.8, 0.077, 0.15, 1.44, "", "", "", "", "", 
  "", "", "", "", "", "", "", "", "", "", "", "", "", "", "", "", "", "", "", 
  "", "", 84.26, 3.8928341*^7, 54.422, 18.6, 2.581, 1.337, 1803.987, "", 
  597.029, 9.59, "", "", 37.746, 0.5, 64.83, 0.511}, 
 {"AFG", "Asia", "Afghanistan", "2020-05-09", 4042., 261., 224.571, 115., 6., 
  6.143, 103.832, 6.705, 5.769, 2.954, 0.154, 0.158, 1.44, "", "", "", "", 
  "", "", "", "", "", "", "", "", "", "", "", "", "", "", "", "", "", "", "", 
  "", "", "", 84.26, 3.8928341*^7, 54.422, 18.6, 2.581, 1.337, 1803.987, "", 
  597.029, 9.59, "", "", 37.746, 0.5, 64.83, 0.511}, 
 {"AFG", "Asia", "Afghanistan", "2020-05-10", 4403., 361., 242.571, 120., 5., 
  5., 113.105, 9.273, 6.231, 3.083, 0.128, 0.128, 1.44, "", "", "", "", "", 
  "", "", "", "", "", "", "", "", "", "", "", "", "", "", "", "", "", "", "", 
  "", "", 84.26, 3.8928341*^7, 54.422, 18.6, 2.581, 1.337, 1803.987, "", 
  597.029, 9.59, "", "", 37.746, 0.5, 64.83, 0.511}, 
 {"AFG", "Asia", "Afghanistan", "2020-05-11", 4687., 284., 256., 122., 2., 
  4.571, 120.401, 7.295, 6.576, 3.134, 0.051, 0.117, 1.43, "", "", "", "", 
  "", "", "", "", "", "", "", "", "", "", "", "", "", "", "", "", "", "", "", 
  "", "", "", 84.26, 3.8928341*^7, 54.422, 18.6, 2.581, 1.337, 1803.987, "", 
  597.029, 9.59, "", "", 37.746, 0.5, 64.83, 0.511}, 
 {"AFG", "Asia", "Afghanistan", "2020-05-12", 4968., 281., 249., 127., 5., 
  4.571, 127.619, 7.218, 6.396, 3.262, 0.128, 0.117, 1.41, "", "", "", "", 
  "", "", "", "", "", "", "", "", "", "", "", "", "", "", "", "", "", "", "", 
  "", "", "", 84.26, 3.8928341*^7, 54.422, 18.6, 2.581, 1.337, 1803.987, "", 
  597.029, 9.59, "", "", 37.746, 0.5, 64.83, 0.511}, 
 {"AFG", "Asia", "Afghanistan", "2020-05-13", 5227., 259., 262., 132., 5., 
  4., 134.272, 6.653, 6.73, 3.391, 0.128, 0.103, 1.41, "", "", "", "", "", 
  "", "", "", "", "", "", "", "", "", "", "", "", "", "", "", "", "", "", "", 
  "", "", 84.26, 3.8928341*^7, 54.422, 18.6, 2.581, 1.337, 1803.987, "", 
  597.029, 9.59, "", "", 37.746, 0.5, 64.83, 0.511}, 
 {"AFG", "Asia", "Afghanistan", "2020-05-14", 5640., 413., 296.571, 136., 4., 
  4.286, 144.882, 10.609, 7.618, 3.494, 0.103, 0.11, 1.41, "", "", "", "", 
  "", "", "", "", "", "", "", "", "", "", "", "", "", "", "", "", "", "", "", 
  "", "", "", 84.26, 3.8928341*^7, 54.422, 18.6, 2.581, 1.337, 1803.987, "", 
  597.029, 9.59, "", "", 37.746, 0.5, 64.83, 0.511}, 
 {"AFG", "Asia", "Afghanistan", "2020-05-15", 6054., 414., 324.714, 153., 
  17., 6.286, 155.517, 10.635, 8.341, 3.93, 0.437, 0.161, 1.4, "", "", "", 
  "", "", "", "", "", "", "", "", "", "", "", "", "", "", "", "", "", "", "", 
  "", "", "", "", 84.26, 3.8928341*^7, 54.422, 18.6, 2.581, 1.337, 1803.987, 
  "", 597.029, 9.59, "", "", 37.746, 0.5, 64.83, 0.511}, 
 {"AFG", "Asia", "Afghanistan", "2020-05-16", 6403., 349., 337.286, 168., 
  15., 7.571, 164.482, 8.965, 8.664, 4.316, 0.385, 0.194, 1.39, "", "", "", 
  "", "", "", "", "", "", "", "", "", "", "", "", "", "", "", "", "", "", "", 
  "", "", "", "", 84.26, 3.8928341*^7, 54.422, 18.6, 2.581, 1.337, 1803.987, 
  "", 597.029, 9.59, "", "", 37.746, 0.5, 64.83, 0.511}, 
 {"AFG", "Asia", "Afghanistan", "2020-05-17", 6665., 262., 323.143, 170., 2., 
  7.143, 171.212, 6.73, 8.301, 4.367, 0.051, 0.183, 1.39, "", "", "", "", "", 
  "", "", "", "", "", "", "", "", "", "", "", "", "", "", "", "", "", "", "", 
  "", "", 84.26, 3.8928341*^7, 54.422, 18.6, 2.581, 1.337, 1803.987, "", 
  597.029, 9.59, "", "", 37.746, 0.5, 64.83, 0.511}, 
 {"AFG", "Asia", "Afghanistan", "2020-05-18", 7073., 408., 340.857, 173., 3., 
  7.286, 181.693, 10.481, 8.756, 4.444, 0.077, 0.187, 1.39, "", "", "", "", 
  "", "", "", "", "", "", "", "", "", "", "", "", "", "", "", "", "", "", "", 
  "", "", "", 84.26, 3.8928341*^7, 54.422, 18.6, 2.581, 1.337, 1803.987, "", 
  597.029, 9.59, "", "", 37.746, 0.5, 64.83, 0.511}, 
 {"AFG", "Asia", "Afghanistan", "2020-05-19", 7654., 581., 383.714, 178., 5., 
  7.286, 196.618, 14.925, 9.857, 4.573, 0.128, 0.187, 1.39, "", "", "", "", 
  "", "", "", "", "", "", "", "", "", "", "", "", "", "", "", "", "", "", "", 
  "", "", "", 84.26, 3.8928341*^7, 54.422, 18.6, 2.581, 1.337, 1803.987, "", 
  597.029, 9.59, "", "", 37.746, 0.5, 64.83, 0.511}, 
 {"AFG", "Asia", "Afghanistan", "2020-05-20", 8146., 492., 417., 188., 10., 
  8., 209.256, 12.639, 10.712, 4.829, 0.257, 0.206, 1.39, "", "", "", "", "", 
  "", "", "", "", "", "", "", "", "", "", "", "", "", "", "", "", "", "", "", 
  "", "", 84.26, 3.8928341*^7, 54.422, 18.6, 2.581, 1.337, 1803.987, "", 
  597.029, 9.59, "", "", 37.746, 0.5, 64.83, 0.511}, 
 {"AFG", "Asia", "Afghanistan", "2020-05-21", 8677., 531., 433.857, 194., 6., 
  8.286, 222.897, 13.64, 11.145, 4.984, 0.154, 0.213, 1.38, "", "", "", "", 
  "", "", "", "", "", "", "", "", "", "", "", "", "", "", "", "", "", "", "", 
  "", "", "", 84.26, 3.8928341*^7, 54.422, 18.6, 2.581, 1.337, 1803.987, "", 
  597.029, 9.59, "", "", 37.746, 0.5, 64.83, 0.511}, 
 {"AFG", "Asia", "Afghanistan", "2020-05-22", 9219., 542., 452.143, 206., 
  12., 7.571, 236.82, 13.923, 11.615, 5.292, 0.308, 0.194, 1.37, "", "", "", 
  "", "", "", "", "", "", "", "", "", "", "", "", "", "", "", "", "", "", "", 
  "", "", "", "", 84.26, 3.8928341*^7, 54.422, 18.6, 2.581, 1.337, 1803.987, 
  "", 597.029, 9.59, "", "", 37.746, 0.5, 64.83, 0.511}, 
 {"AFG", "Asia", "Afghanistan", "2020-05-23", 10001., 782., 514., 217., 11., 
  7., 256.908, 20.088, 13.204, 5.574, 0.283, 0.18, 1.35, "", "", "", "", "", 
  "", "", "", "", "", "", "", "", "", "", "", "", "", "", "", "", "", "", "", 
  "", "", 84.26, 3.8928341*^7, 54.422, 18.6, 2.581, 1.337, 1803.987, "", 
  597.029, 9.59, "", "", 37.746, 0.5, 64.83, 0.511}, 
 {"AFG", "Asia", "Afghanistan", "2020-05-24", 10585., 584., 560., 219., 2., 
  7., 271.91, 15.002, 14.385, 5.626, 0.051, 0.18, 1.33, "", "", "", "", "", 
  "", "", "", "", "", "", "", "", "", "", "", "", "", "", "", "", "", "", "", 
  "", "", 84.26, 3.8928341*^7, 54.422, 18.6, 2.581, 1.337, 1803.987, "", 
  597.029, 9.59, "", "", 37.746, 0.5, 64.83, 0.511}, 
 {"AFG", "Asia", "Afghanistan", "2020-05-25", 11176., 591., 586.143, 220., 
  1., 6.714, 287.092, 15.182, 15.057, 5.651, 0.026, 0.172, 1.31, "", "", "", 
  "", "", "", "", "", "", "", "", "", "", "", "", "", "", "", "", "", "", "", 
  "", "", "", "", 84.26, 3.8928341*^7, 54.422, 18.6, 2.581, 1.337, 1803.987, 
  "", 597.029, 9.59, "", "", 37.746, 0.5, 64.83, 0.511}, 
 {"AFG", "Asia", "Afghanistan", "2020-05-26", 11834., 658., 597.143, 221., 
  1., 6.143, 303.994, 16.903, 15.34, 5.677, 0.026, 0.158, 1.29, "", "", "", 
  "", "", "", "", "", "", "", "", "", "", "", "", "", "", "", "", "", "", "", 
  "", "", "", "", 84.26, 3.8928341*^7, 54.422, 18.6, 2.581, 1.337, 1803.987, 
  "", 597.029, 9.59, "", "", 37.746, 0.5, 64.83, 0.511}, 
 {"AFG", "Asia", "Afghanistan", "2020-05-27", 12459., 625., 616.143, 228., 
  7., 5.714, 320.05, 16.055, 15.828, 5.857, 0.18, 0.147, 1.27, "", "", "", 
  "", "", "", "", "", "", "", "", "", "", "", "", "", "", "", "", "", "", "", 
  "", "", "", "", 84.26, 3.8928341*^7, 54.422, 18.6, 2.581, 1.337, 1803.987, 
  "", 597.029, 9.59, "", "", 37.746, 0.5, 64.83, 0.511}, 
 {"AFG", "Asia", "Afghanistan", "2020-05-28", 13039., 580., 623.143, 236., 
  8., 6., 334.949, 14.899, 16.007, 6.062, 0.206, 0.154, 1.25, "", "", "", "", 
  "", "", "", "", "", "", "", "", "", "", "", "", "", "", "", "", "", "", "", 
  "", "", "", 84.26, 3.8928341*^7, 54.422, 18.6, 2.581, 1.337, 1803.987, "", 
  597.029, 9.59, "", "", 37.746, 0.5, 64.83, 0.511}, 
 {"AFG", "Asia", "Afghanistan", "2020-05-29", 13662., 623., 634.714, 247., 
  11., 5.857, 350.953, 16.004, 16.305, 6.345, 0.283, 0.15, 1.23, "", "", "", 
  "", "", "", "", "", "", "", "", "", "", "", "", "", "", "", "", "", "", "", 
  "", "", "", "", 84.26, 3.8928341*^7, 54.422, 18.6, 2.581, 1.337, 1803.987, 
  "", 597.029, 9.59, "", "", 37.746, 0.5, 64.83, 0.511}, 
 {"AFG", "Asia", "Afghanistan", "2020-05-30", 14528., 866., 646.714, 250., 
  3., 4.714, 373.199, 22.246, 16.613, 6.422, 0.077, 0.121, 1.22, "", "", "", 
  "", "", "", "", "", "", "", "", "", "", "", "", "", "", "", "", "", "", "", 
  "", "", "", "", 84.26, 3.8928341*^7, 54.422, 18.6, 2.581, 1.337, 1803.987, 
  "", 597.029, 9.59, "", "", 37.746, 0.5, 64.83, 0.511}, 
 {"AFG", "Asia", "Afghanistan", "2020-05-31", 15208., 680., 660.429, 258., 
  8., 5.571, 390.667, 17.468, 16.965, 6.628, 0.206, 0.143, 1.2, "", "", "", 
  "", "", "", "", "", "", "", "", "", "", "", "", "", "", "", "", "", "", "", 
  "", "", "", "", 84.26, 3.8928341*^7, 54.422, 18.6, 2.581, 1.337, 1803.987, 
  "", 597.029, 9.59, "", "", 37.746, 0.5, 64.83, 0.511}, 
 {"AFG", "Asia", "Afghanistan", "2020-06-01", 15753., 545., 653.857, 266., 
  8., 6.571, 404.667, 14., 16.796, 6.833, 0.206, 0.169, 1.18, "", "", "", "", 
  "", "", "", "", "", "", "", "", "", "", "", "", "", "", "", "", "", "", "", 
  "", "", "", 84.26, 3.8928341*^7, 54.422, 18.6, 2.581, 1.337, 1803.987, "", 
  597.029, 9.59, "", "", 37.746, 0.5, 64.83, 0.511}, 
 {"AFG", "Asia", "Afghanistan", "2020-06-02", 16512., 759., 668.286, 274., 
  8., 7.571, 424.164, 19.497, 17.167, 7.039, 0.206, 0.194, 1.16, "", "", "", 
  "", "", "", "", "", "", "", "", "", "", "", "", "", "", "", "", "", "", "", 
  "", "", "", "", 84.26, 3.8928341*^7, 54.422, 18.6, 2.581, 1.337, 1803.987, 
  "", 597.029, 9.59, "", "", 37.746, 0.5, 64.83, 0.511}, 
 {"AFG", "Asia", "Afghanistan", "2020-06-03", 17270., 758., 687.286, 298., 
  24., 10., 443.636, 19.472, 17.655, 7.655, 0.617, 0.257, 1.15, "", "", "", 
  "", "", "", "", "", "", "", "", "", "", "", "", "", "", "", "", "", "", "", 
  "", "", "", "", 84.26, 3.8928341*^7, 54.422, 18.6, 2.581, 1.337, 1803.987, 
  "", 597.029, 9.59, "", "", 37.746, 0.5, 64.83, 0.511}, 
 {"AFG", "Asia", "Afghanistan", "2020-06-04", 18057., 787., 716.857, 304., 
  6., 9.714, 463.852, 20.217, 18.415, 7.809, 0.154, 0.25, 1.13, "", "", "", 
  "", "", "", "", "", "", "", "", "", "", "", "", "", "", "", "", "", "", "", 
  "", "", "", "", 84.26, 3.8928341*^7, 54.422, 18.6, 2.581, 1.337, 1803.987, 
  "", 597.029, 9.59, "", "", 37.746, 0.5, 64.83, 0.511}, 
 {"AFG", "Asia", "Afghanistan", "2020-06-05", 18972., 915., 758.571, 313., 
  9., 9.429, 487.357, 23.505, 19.486, 8.04, 0.231, 0.242, 1.11, "", "", "", 
  "", "", "", "", "", "", "", "", "", "", "", "", "", "", "", "", "", "", "", 
  "", "", "", "", 84.26, 3.8928341*^7, 54.422, 18.6, 2.581, 1.337, 1803.987, 
  "", 597.029, 9.59, "", "", 37.746, 0.5, 64.83, 0.511}, 
 {"AFG", "Asia", "Afghanistan", "2020-06-06", 19554., 582., 718., 331., 18., 
  11.571, 502.308, 14.951, 18.444, 8.503, 0.462, 0.297, 1.08, "", "", "", "", 
  "", "", "", "", "", "", "", "", "", "", "", "", "", "", "", "", "", "", "", 
  "", "", "", 84.26, 3.8928341*^7, 54.422, 18.6, 2.581, 1.337, 1803.987, "", 
  597.029, 9.59, "", "", 37.746, 0.5, 64.83, 0.511}, 
 {"AFG", "Asia", "Afghanistan", "2020-06-07", 20345., 791., 733.857, 361., 
  30., 14.714, 522.627, 20.319, 18.851, 9.273, 0.771, 0.378, 1.06, "", "", 
  "", "", "", "", "", "", "", "", "", "", "", "", "", "", "", "", "", "", "", 
  "", "", "", "", "", 84.26, 3.8928341*^7, 54.422, 18.6, 2.581, 1.337, 
  1803.987, "", 597.029, 9.59, "", "", 37.746, 0.5, 64.83, 0.511}, 
 {"AFG", "Asia", "Afghanistan", "2020-06-08", 20920., 575., 738.143, 373., 
  12., 15.286, 537.398, 14.771, 18.962, 9.582, 0.308, 0.393, 1.04, "", "", 
  "", "", "", "", "", "", "", "", "", "", "", "", "", "", "", "", "", "", "", 
  "", "", "", "", "", 84.26, 3.8928341*^7, 54.422, 18.6, 2.581, 1.337, 
  1803.987, "", 597.029, 9.59, "", "", 37.746, 0.5, 64.83, 0.511}, 
 {"AFG", "Asia", "Afghanistan", "2020-06-09", 21462., 542., 707.143, 388., 
  15., 16.286, 551.321, 13.923, 18.165, 9.967, 0.385, 0.418, 1.02, "", "", 
  "", "", "", "", "", "", "", "", "", "", "", "", "", "", "", "", "", "", "", 
  "", "", "", "", "", 78.7, 3.8928341*^7, 54.422, 18.6, 2.581, 1.337, 
  1803.987, "", 597.029, 9.59, "", "", 37.746, 0.5, 64.83, 0.511}, 
 {"AFG", "Asia", "Afghanistan", "2020-06-10", 22146., 684., 696.571, 409., 
  21., 15.857, 568.891, 17.571, 17.894, 10.506, 0.539, 0.407, 1.01, "", "", 
  "", "", "", "", "", "", "", "", "", "", "", "", "", "", "", "", "", "", "", 
  "", "", "", "", "", 78.7, 3.8928341*^7, 54.422, 18.6, 2.581, 1.337, 
  1803.987, "", 597.029, 9.59, "", "", 37.746, 0.5, 64.83, 0.511}, 
 {"AFG", "Asia", "Afghanistan", "2020-06-11", 22894., 748., 691., 430., 21., 
  18., 588.106, 19.215, 17.751, 11.046, 0.539, 0.462, 0.99, "", "", "", "", 
  "", "", "", "", "", "", "", "", "", "", "", "", "", "", "", "", "", "", "", 
  "", "", "", 78.7, 3.8928341*^7, 54.422, 18.6, 2.581, 1.337, 1803.987, "", 
  597.029, 9.59, "", "", 37.746, 0.5, 64.83, 0.511}, 
 {"AFG", "Asia", "Afghanistan", "2020-06-12", 23550., 656., 654., 450., 20., 
  19.571, 604.958, 16.851, 16.8, 11.56, 0.514, 0.503, 0.98, "", "", "", "", 
  "", "", "", "", "", "", "", "", "", "", "", "", "", "", "", "", "", "", "", 
  "", "", "", 78.7, 3.8928341*^7, 54.422, 18.6, 2.581, 1.337, 1803.987, "", 
  597.029, 9.59, "", "", 37.746, 0.5, 64.83, 0.511}, 
 {"AFG", "Asia", "Afghanistan", "2020-06-13", 24106., 556., 650.286, 455., 
  5., 17.714, 619.24, 14.283, 16.705, 11.688, 0.128, 0.455, 0.96, "", "", "", 
  "", "", "", "", "", "", "", "", "", "", "", "", "", "", "", "", "", "", "", 
  "", "", "", "", 78.7, 3.8928341*^7, 54.422, 18.6, 2.581, 1.337, 1803.987, 
  "", 597.029, 9.59, "", "", 37.746, 0.5, 64.83, 0.511}, 
 {"AFG", "Asia", "Afghanistan", "2020-06-14", 24770., 664., 632.143, 475., 
  20., 16.286, 636.297, 17.057, 16.239, 12.202, 0.514, 0.418, 0.95, "", "", 
  "", "", "", "", "", "", "", "", "", "", "", "", "", "", "", "", "", "", "", 
  "", "", "", "", "", 78.7, 3.8928341*^7, 54.422, 18.6, 2.581, 1.337, 
  1803.987, "", 597.029, 9.59, "", "", 37.746, 0.5, 64.83, 0.511}, 
 {"AFG", "Asia", "Afghanistan", "2020-06-15", 25531., 761., 658.714, 482., 
  7., 15.571, 655.846, 19.549, 16.921, 12.382, 0.18, 0.4, 0.94, "", "", "", 
  "", "", "", "", "", "", "", "", "", "", "", "", "", "", "", "", "", "", "", 
  "", "", "", "", 78.7, 3.8928341*^7, 54.422, 18.6, 2.581, 1.337, 1803.987, 
  "", 597.029, 9.59, "", "", 37.746, 0.5, 64.83, 0.511}, 
 {"AFG", "Asia", "Afghanistan", "2020-06-16", 26314., 783., 693.143, 495., 
  13., 15.286, 675.96, 20.114, 17.806, 12.716, 0.334, 0.393, 0.91, "", "", 
  "", "", "", "", "", "", "", "", "", "", "", "", "", "", "", "", "", "", "", 
  "", "", "", "", "", 78.7, 3.8928341*^7, 54.422, 18.6, 2.581, 1.337, 
  1803.987, "", 597.029, 9.59, "", "", 37.746, 0.5, 64.83, 0.511}, 
 {"AFG", "Asia", "Afghanistan", "2020-06-17", 26878., 564., 676., 508., 13., 
  14.143, 690.448, 14.488, 17.365, 13.05, 0.334, 0.363, 0.89, "", "", "", "", 
  "", "", "", "", "", "", "", "", "", "", "", "", "", "", "", "", "", "", "", 
  "", "", "", 78.7, 3.8928341*^7, 54.422, 18.6, 2.581, 1.337, 1803.987, "", 
  597.029, 9.59, "", "", 37.746, 0.5, 64.83, 0.511}, 
 {"AFG", "Asia", "Afghanistan", "2020-06-18", 27536., 658., 663.143, 550., 
  42., 17.143, 707.351, 16.903, 17.035, 14.129, 1.079, 0.44, 0.86, "", "", 
  "", "", "", "", "", "", "", "", "", "", "", "", "", "", "", "", "", "", "", 
  "", "", "", "", "", 78.7, 3.8928341*^7, 54.422, 18.6, 2.581, 1.337, 
  1803.987, "", 597.029, 9.59, "", "", 37.746, 0.5, 64.83, 0.511}, 
 {"AFG", "Asia", "Afghanistan", "2020-06-19", 27882., 346., 618.857, 552., 
  2., 14.571, 716.239, 8.888, 15.897, 14.18, 0.051, 0.374, 0.84, "", "", "", 
  "", "", "", "", "", "", "", "", "", "", "", "", "", "", "", "", "", "", "", 
  "", "", "", "", 78.7, 3.8928341*^7, 54.422, 18.6, 2.581, 1.337, 1803.987, 
  "", 597.029, 9.59, "", "", 37.746, 0.5, 64.83, 0.511}, 
 {"AFG", "Asia", "Afghanistan", "2020-06-20", 28428., 546., 617.429, 573., 
  21., 16.857, 730.265, 14.026, 15.861, 14.719, 0.539, 0.433, 0.82, "", "", 
  "", "", "", "", "", "", "", "", "", "", "", "", "", "", "", "", "", "", "", 
  "", "", "", "", "", 78.7, 3.8928341*^7, 54.422, 18.6, 2.581, 1.337, 
  1803.987, "", 597.029, 9.59, "", "", 37.746, 0.5, 64.83, 0.511}, 
 {"AFG", "Asia", "Afghanistan", "2020-06-21", 28837., 409., 581., 585., 12., 
  15.714, 740.771, 10.506, 14.925, 15.028, 0.308, 0.404, 0.8, "", "", "", "", 
  "", "", "", "", "", "", "", "", "", "", "", "", "", "", "", "", "", "", "", 
  "", "", "", 78.7, 3.8928341*^7, 54.422, 18.6, 2.581, 1.337, 1803.987, "", 
  597.029, 9.59, "", "", 37.746, 0.5, 64.83, 0.511}, 
 {"AFG", "Asia", "Afghanistan", "2020-06-22", 29147., 310., 516.571, 597., 
  12., 16.429, 748.735, 7.963, 13.27, 15.336, 0.308, 0.422, 0.78, "", "", "", 
  "", "", "", "", "", "", "", "", "", "", "", "", "", "", "", "", "", "", "", 
  "", "", "", "", 78.7, 3.8928341*^7, 54.422, 18.6, 2.581, 1.337, 1803.987, 
  "", 597.029, 9.59, "", "", 37.746, 0.5, 64.83, 0.511}, 
 {"AFG", "Asia", "Afghanistan", "2020-06-23", 29471., 324., 451., 617., 20., 
  17.429, 757.058, 8.323, 11.585, 15.85, 0.514, 0.448, 0.76, "", "", "", "", 
  "", "", "", "", "", "", "", "", "", "", "", "", "", "", "", "", "", "", "", 
  "", "", "", 78.7, 3.8928341*^7, 54.422, 18.6, 2.581, 1.337, 1803.987, "", 
  597.029, 9.59, "", "", 37.746, 0.5, 64.83, 0.511}, 
 {"AFG", "Asia", "Afghanistan", "2020-06-24", 29705., 234., 403.857, 638., 
  21., 18.571, 763.069, 6.011, 10.374, 16.389, 0.539, 0.477, 0.75, "", "", 
  "", "", "", "", "", "", "", "", "", "", "", "", "", "", "", "", "", "", "", 
  "", "", "", "", "", 78.7, 3.8928341*^7, 54.422, 18.6, 2.581, 1.337, 
  1803.987, "", 597.029, 9.59, "", "", 37.746, 0.5, 64.83, 0.511}, 
 {"AFG", "Asia", "Afghanistan", "2020-06-25", 30165., 460., 375.571, 674., 
  36., 17.714, 774.885, 11.817, 9.648, 17.314, 0.925, 0.455, 0.75, "", "", 
  "", "", "", "", "", "", "", "", "", "", "", "", "", "", "", "", "", "", "", 
  "", "", "", "", "", 78.7, 3.8928341*^7, 54.422, 18.6, 2.581, 1.337, 
  1803.987, "", 597.029, 9.59, "", "", 37.746, 0.5, 64.83, 0.511}, 
 {"AFG", "Asia", "Afghanistan", "2020-06-26", 30441., 276., 365.571, 682., 
  8., 18.571, 781.975, 7.09, 9.391, 17.519, 0.206, 0.477, 0.75, "", "", "", 
  "", "", "", "", "", "", "", "", "", "", "", "", "", "", "", "", "", "", "", 
  "", "", "", "", 78.7, 3.8928341*^7, 54.422, 18.6, 2.581, 1.337, 1803.987, 
  "", 597.029, 9.59, "", "", 37.746, 0.5, 64.83, 0.511}, 
 {"AFG", "Asia", "Afghanistan", "2020-06-27", 30606., 165., 311.143, 716., 
  34., 20.429, 786.214, 4.239, 7.993, 18.393, 0.873, 0.525, 0.74, "", "", "", 
  "", "", "", "", "", "", "", "", "", "", "", "", "", "", "", "", "", "", "", 
  "", "", "", "", 78.7, 3.8928341*^7, 54.422, 18.6, 2.581, 1.337, 1803.987, 
  "", 597.029, 9.59, "", "", 37.746, 0.5, 64.83, 0.511}, 
 {"AFG", "Asia", "Afghanistan", "2020-06-28", 30957., 351., 302.857, 728., 
  12., 20.429, 795.23, 9.017, 7.78, 18.701, 0.308, 0.525, 0.75, "", "", "", 
  "", "", "", "", "", "", "", "", "", "", "", "", "", "", "", "", "", "", "", 
  "", "", "", "", 78.7, 3.8928341*^7, 54.422, 18.6, 2.581, 1.337, 1803.987, 
  "", 597.029, 9.59, "", "", 37.746, 0.5, 64.83, 0.511}, 
 {"AFG", "Asia", "Afghanistan", "2020-06-29", 31228., 271., 297.286, 740., 
  12., 20.429, 802.192, 6.962, 7.637, 19.009, 0.308, 0.525, 0.75, "", "", "", 
  "", "", "", "", "", "", "", "", "", "", "", "", "", "", "", "", "", "", "", 
  "", "", "", "", 78.7, 3.8928341*^7, 54.422, 18.6, 2.581, 1.337, 1803.987, 
  "", 597.029, 9.59, "", "", 37.746, 0.5, 64.83, 0.511}, 
 {"AFG", "Asia", "Afghanistan", "2020-06-30", 31507., 279., 290.857, 752., 
  12., 19.286, 809.359, 7.167, 7.472, 19.318, 0.308, 0.495, 0.75, "", "", "", 
  "", "", "", "", "", "", "", "", "", "", "", "", "", "", "", "", "", "", "", 
  "", "", "", "", 78.7, 3.8928341*^7, 54.422, 18.6, 2.581, 1.337, 1803.987, 
  "", 597.029, 9.59, "", "", 37.746, 0.5, 64.83, 0.511}, 
 {"AFG", "Asia", "Afghanistan", "2020-07-01", 31826., 319., 303., 780., 28., 
  20.286, 817.553, 8.195, 7.784, 20.037, 0.719, 0.521, 0.76, "", "", "", "", 
  "", "", "", "", "", "", "", "", "", "", "", "", "", "", "", "", "", "", "", 
  "", "", "", 78.7, 3.8928341*^7, 54.422, 18.6, 2.581, 1.337, 1803.987, "", 
  597.029, 9.59, "", "", 37.746, 0.5, 64.83, 0.511}, 
 {"AFG", "Asia", "Afghanistan", "2020-07-02", 32012., 186., 263.857, 809., 
  29., 19.286, 822.331, 4.778, 6.778, 20.782, 0.745, 0.495, 0.76, "", "", "", 
  "", "", "", "", "", "", "", "", "", "", "", "", "", "", "", "", "", "", "", 
  "", "", "", "", 78.7, 3.8928341*^7, 54.422, 18.6, 2.581, 1.337, 1803.987, 
  "", 597.029, 9.59, "", "", 37.746, 0.5, 64.83, 0.511}, 
 {"AFG", "Asia", "Afghanistan", "2020-07-03", 32314., 302., 267.571, 821., 
  12., 19.857, 830.089, 7.758, 6.873, 21.09, 0.308, 0.51, 0.76, "", "", "", 
  "", "", "", "", "", "", "", "", "", "", "", "", "", "", "", "", "", "", "", 
  "", "", "", "", 78.7, 3.8928341*^7, 54.422, 18.6, 2.581, 1.337, 1803.987, 
  "", 597.029, 9.59, "", "", 37.746, 0.5, 64.83, 0.511}, 
 {"AFG", "Asia", "Afghanistan", "2020-07-04", 32662., 348., 293.714, 828., 
  7., 16., 839.029, 8.94, 7.545, 21.27, 0.18, 0.411, 0.77, "", "", "", "", 
  "", "", "", "", "", "", "", "", "", "", "", "", "", "", "", "", "", "", "", 
  "", "", "", 78.7, 3.8928341*^7, 54.422, 18.6, 2.581, 1.337, 1803.987, "", 
  597.029, 9.59, "", "", 37.746, 0.5, 64.83, 0.511}, 
 {"AFG", "Asia", "Afghanistan", "2020-07-05", 32941., 279., 283.429, 866., 
  38., 19.714, 846.196, 7.167, 7.281, 22.246, 0.976, 0.506, 0.77, "", "", "", 
  "", "", "", "", "", "", "", "", "", "", "", "", "", "", "", "", "", "", "", 
  "", "", "", "", 78.7, 3.8928341*^7, 54.422, 18.6, 2.581, 1.337, 1803.987, 
  "", 597.029, 9.59, "", "", 37.746, 0.5, 64.83, 0.511}, 
 {"AFG", "Asia", "Afghanistan", "2020-07-06", 33180., 239., 278.857, 900., 
  34., 22.857, 852.335, 6.139, 7.163, 23.119, 0.873, 0.587, 0.76, "", "", "", 
  "", "", "", "", "", "", "", "", "", "", "", "", "", "", "", "", "", "", "", 
  "", "", "", "", 78.7, 3.8928341*^7, 54.422, 18.6, 2.581, 1.337, 1803.987, 
  "", 597.029, 9.59, "", "", 37.746, 0.5, 64.83, 0.511}, 
 {"AFG", "Asia", "Afghanistan", "2020-07-07", 33374., 194., 266.714, 922., 
  22., 24.286, 857.319, 4.984, 6.851, 23.685, 0.565, 0.624, 0.75, "", "", "", 
  "", "", "", "", "", "", "", "", "", "", "", "", "", "", "", "", "", "", "", 
  "", "", "", "", 78.7, 3.8928341*^7, 54.422, 18.6, 2.581, 1.337, 1803.987, 
  "", 597.029, 9.59, "", "", 37.746, 0.5, 64.83, 0.511}, 
 {"AFG", "Asia", "Afghanistan", "2020-07-08", 33584., 210., 251.143, 939., 
  17., 22.714, 862.713, 5.395, 6.451, 24.121, 0.437, 0.583, 0.75, "", "", "", 
  "", "", "", "", "", "", "", "", "", "", "", "", "", "", "", "", "", "", "", 
  "", "", "", "", 78.7, 3.8928341*^7, 54.422, 18.6, 2.581, 1.337, 1803.987, 
  "", 597.029, 9.59, "", "", 37.746, 0.5, 64.83, 0.511}, 
 {"AFG", "Asia", "Afghanistan", "2020-07-09", 33898., 314., 269.429, 959., 
  20., 21.429, 870.779, 8.066, 6.921, 24.635, 0.514, 0.55, 0.75, "", "", "", 
  "", "", "", "", "", "", "", "", "", "", "", "", "", "", "", "", "", "", "", 
  "", "", "", "", 78.7, 3.8928341*^7, 54.422, 18.6, 2.581, 1.337, 1803.987, 
  "", 597.029, 9.59, "", "", 37.746, 0.5, 64.83, 0.511}, 
 {"AFG", "Asia", "Afghanistan", "2020-07-10", 34184., 286., 267.143, 973., 
  14., 21.714, 878.126, 7.347, 6.862, 24.995, 0.36, 0.558, 0.74, "", "", "", 
  "", "", "", "", "", "", "", "", "", "", "", "", "", "", "", "", "", "", "", 
  "", "", "", "", 78.7, 3.8928341*^7, 54.422, 18.6, 2.581, 1.337, 1803.987, 
  "", 597.029, 9.59, "", "", 37.746, 0.5, 64.83, 0.511}, 
 {"AFG", "Asia", "Afghanistan", "2020-07-11", 34356., 172., 242., 996., 23., 
  24., 882.545, 4.418, 6.217, 25.585, 0.591, 0.617, 0.73, "", "", "", "", "", 
  "", "", "", "", "", "", "", "", "", "", "", "", "", "", "", "", "", "", "", 
  "", "", 78.7, 3.8928341*^7, 54.422, 18.6, 2.581, 1.337, 1803.987, "", 
  597.029, 9.59, "", "", 37.746, 0.5, 64.83, 0.511}, 
 {"AFG", "Asia", "Afghanistan", "2020-07-12", 34441., 85., 214.286, 1012., 
  16., 20.857, 884.728, 2.183, 5.505, 25.996, 0.411, 0.536, 0.71, "", "", "", 
  "", "", "", "", "", "", "", "", "", "", "", "", "", "", "", "", "", "", "", 
  "", "", "", "", 78.7, 3.8928341*^7, 54.422, 18.6, 2.581, 1.337, 1803.987, 
  "", 597.029, 9.59, "", "", 37.746, 0.5, 64.83, 0.511}, 
 {"AFG", "Asia", "Afghanistan", "2020-07-13", 34595., 154., 202.143, 1040., 
  28., 20., 888.684, 3.956, 5.193, 26.716, 0.719, 0.514, 0.71, "", "", "", 
  "", "", "", "", "", "", "", "", "", "", "", "", "", "", "", "", "", "", "", 
  "", "", "", "", 78.7, 3.8928341*^7, 54.422, 18.6, 2.581, 1.337, 1803.987, 
  "", 597.029, 9.59, "", "", 37.746, 0.5, 64.83, 0.511}, 
 {"AFG", "Asia", "Afghanistan", "2020-07-14", 34730., 135., 193.714, 1064., 
  24., 20.286, 892.152, 3.468, 4.976, 27.332, 0.617, 0.521, 0.71, "", "", "", 
  "", "", "", "", "", "", "", "", "", "", "", "", "", "", "", "", "", "", "", 
  "", "", "", "", 78.7, 3.8928341*^7, 54.422, 18.6, 2.581, 1.337, 1803.987, 
  "", 597.029, 9.59, "", "", 37.746, 0.5, 64.83, 0.511}, 
 {"AFG", "Asia", "Afghanistan", "2020-07-15", 34984., 254., 200., 1096., 32., 
  22.429, 898.677, 6.525, 5.138, 28.154, 0.822, 0.576, 0.7, "", "", "", "", 
  "", "", "", "", "", "", "", "", "", "", "", "", "", "", "", "", "", "", "", 
  "", "", "", 78.7, 3.8928341*^7, 54.422, 18.6, 2.581, 1.337, 1803.987, "", 
  597.029, 9.59, "", "", 37.746, 0.5, 64.83, 0.511}, 
 {"AFG", "Asia", "Afghanistan", "2020-07-16", 35060., 76., 166., 1117., 21., 
  22.571, 900.629, 1.952, 4.264, 28.694, 0.539, 0.58, 0.7, "", "", "", "", 
  "", "", "", "", "", "", "", "", "", "", "", "", "", "", "", "", "", "", "", 
  "", "", "", 78.7, 3.8928341*^7, 54.422, 18.6, 2.581, 1.337, 1803.987, "", 
  597.029, 9.59, "", "", 37.746, 0.5, 64.83, 0.511}, 
 {"AFG", "Asia", "Afghanistan", "2020-07-17", 35219., 159., 147.857, 1149., 
  32., 25.143, 904.714, 4.084, 3.798, 29.516, 0.822, 0.646, 0.7, "", "", "", 
  "", "", "", "", "", "", "", "", "", "", "", "", "", "", "", "", "", "", "", 
  "", "", "", "", 78.7, 3.8928341*^7, 54.422, 18.6, 2.581, 1.337, 1803.987, 
  "", 597.029, 9.59, "", "", 37.746, 0.5, 64.83, 0.511}, 
 {"AFG", "Asia", "Afghanistan", "2020-07-18", 35279., 60., 131.857, 1166., 
  17., 24.286, 906.255, 1.541, 3.387, 29.952, 0.437, 0.624, 0.7, "", "", "", 
  "", "", "", "", "", "", "", "", "", "", "", "", "", "", "", "", "", "", "", 
  "", "", "", "", 78.7, 3.8928341*^7, 54.422, 18.6, 2.581, 1.337, 1803.987, 
  "", 597.029, 9.59, "", "", 37.746, 0.5, 64.83, 0.511}, 
 {"AFG", "Asia", "Afghanistan", "2020-07-19", 35453., 174., 144.571, 1183., 
  17., 24.429, 910.725, 4.47, 3.714, 30.389, 0.437, 0.628, 0.7, "", "", "", 
  "", "", "", "", "", "", "", "", "", "", "", "", "", "", "", "", "", "", "", 
  "", "", "", "", 78.7, 3.8928341*^7, 54.422, 18.6, 2.581, 1.337, 1803.987, 
  "", 597.029, 9.59, "", "", 37.746, 0.5, 64.83, 0.511}, 
 {"AFG", "Asia", "Afghanistan", "2020-07-20", 35493., 40., 128.286, 1185., 
  2., 20.714, 911.752, 1.028, 3.295, 30.441, 0.051, 0.532, 0.7, "", "", "", 
  "", "", "", "", "", "", "", "", "", "", "", "", "", "", "", "", "", "", "", 
  "", "", "", "", 78.7, 3.8928341*^7, 54.422, 18.6, 2.581, 1.337, 1803.987, 
  "", 597.029, 9.59, "", "", 37.746, 0.5, 64.83, 0.511}, 
 {"AFG", "Asia", "Afghanistan", "2020-07-21", 35605., 112., 125., 1188., 3., 
  17.714, 914.629, 2.877, 3.211, 30.518, 0.077, 0.455, 0.71, "", "", "", "", 
  "", "", "", "", "", "", "", "", "", "", "", "", "", "", "", "", "", "", "", 
  "", "", "", 78.7, 3.8928341*^7, 54.422, 18.6, 2.581, 1.337, 1803.987, "", 
  597.029, 9.59, "", "", 37.746, 0.5, 64.83, 0.511}, 
 {"AFG", "Asia", "Afghanistan", "2020-07-22", 35717., 112., 104.714, 1192., 
  4., 13.714, 917.506, 2.877, 2.69, 30.62, 0.103, 0.352, 0.71, "", "", "", 
  "", "", "", "", "", "", "", "", "", "", "", "", "", "", "", "", "", "", "", 
  "", "", "", "", 78.7, 3.8928341*^7, 54.422, 18.6, 2.581, 1.337, 1803.987, 
  "", 597.029, 9.59, "", "", 37.746, 0.5, 64.83, 0.511}, 
 {"AFG", "Asia", "Afghanistan", "2020-07-23", 35918., 201., 122.571, 1213., 
  21., 13.714, 922.67, 5.163, 3.149, 31.16, 0.539, 0.352, 0.72, "", "", "", 
  "", "", "", "", "", "", "", "", "", "", "", "", "", "", "", "", "", "", "", 
  "", "", "", "", 78.7, 3.8928341*^7, 54.422, 18.6, 2.581, 1.337, 1803.987, 
  "", 597.029, 9.59, "", "", 37.746, 0.5, 64.83, 0.511}, 
 {"AFG", "Asia", "Afghanistan", "2020-07-24", 35978., 60., 108.429, 1227., 
  14., 11.143, 924.211, 1.541, 2.785, 31.519, 0.36, 0.286, 0.72, "", "", "", 
  "", "", "", "", "", "", "", "", "", "", "", "", "", "", "", "", "", "", "", 
  "", "", "", "", 78.7, 3.8928341*^7, 54.422, 18.6, 2.581, 1.337, 1803.987, 
  "", 597.029, 9.59, "", "", 37.746, 0.5, 64.83, 0.511}, 
 {"AFG", "Asia", "Afghanistan", "2020-07-25", 36026., 48., 106.714, 1249., 
  22., 11.857, 925.444, 1.233, 2.741, 32.085, 0.565, 0.305, 0.72, "", "", "", 
  "", "", "", "", "", "", "", "", "", "", "", "", "", "", "", "", "", "", "", 
  "", "", "", "", 78.7, 3.8928341*^7, 54.422, 18.6, 2.581, 1.337, 1803.987, 
  "", 597.029, 9.59, "", "", 37.746, 0.5, 64.83, 0.511}, 
 {"AFG", "Asia", "Afghanistan", "2020-07-26", 36147., 121., 99.143, 1261., 
  12., 11.143, 928.552, 3.108, 2.547, 32.393, 0.308, 0.286, 0.73, "", "", "", 
  "", "", "", "", "", "", "", "", "", "", "", "", "", "", "", "", "", "", "", 
  "", "", "", "", 78.7, 3.8928341*^7, 54.422, 18.6, 2.581, 1.337, 1803.987, 
  "", 597.029, 9.59, "", "", 37.746, 0.5, 64.83, 0.511}, 
 {"AFG", "Asia", "Afghanistan", "2020-07-27", 36253., 106., 108.571, 1271., 
  10., 12.286, 931.275, 2.723, 2.789, 32.65, 0.257, 0.316, 0.73, "", "", "", 
  "", "", "", "", "", "", "", "", "", "", "", "", "", "", "", "", "", "", "", 
  "", "", "", "", 78.7, 3.8928341*^7, 54.422, 18.6, 2.581, 1.337, 1803.987, 
  "", 597.029, 9.59, "", "", 37.746, 0.5, 64.83, 0.511}, 
 {"AFG", "Asia", "Afghanistan", "2020-07-28", 36358., 105., 107.571, 1272., 
  1., 12., 933.973, 2.697, 2.763, 32.675, 0.026, 0.308, 0.73, "", "", "", "", 
  "", "", "", "", "", "", "", "", "", "", "", "", "", "", "", "", "", "", "", 
  "", "", "", 78.7, 3.8928341*^7, 54.422, 18.6, 2.581, 1.337, 1803.987, "", 
  597.029, 9.59, "", "", 37.746, 0.5, 64.83, 0.511}, 
 {"AFG", "Asia", "Afghanistan", "2020-07-29", 36463., 105., 106.571, 1273., 
  1., 11.571, 936.67, 2.697, 2.738, 32.701, 0.026, 0.297, 0.73, "", "", "", 
  "", "", "", "", "", "", "", "", "", "", "", "", "", "", "", "", "", "", "", 
  "", "", "", "", 78.7, 3.8928341*^7, 54.422, 18.6, 2.581, 1.337, 1803.987, 
  "", 597.029, 9.59, "", "", 37.746, 0.5, 64.83, 0.511}, 
 {"AFG", "Asia", "Afghanistan", "2020-07-30", 36532., 69., 87.714, 1283., 
  10., 10., 938.442, 1.772, 2.253, 32.958, 0.257, 0.257, 0.72, "", "", "", 
  "", "", "", "", "", "", "", "", "", "", "", "", "", "", "", "", "", "", "", 
  "", "", "", "", 78.7, 3.8928341*^7, 54.422, 18.6, 2.581, 1.337, 1803.987, 
  "", 597.029, 9.59, "", "", 37.746, 0.5, 64.83, 0.511}, 
 {"AFG", "Asia", "Afghanistan", "2020-07-31", 36665., 133., 98.143, 1284., 
  1., 8.143, 941.859, 3.417, 2.521, 32.984, 0.026, 0.209, 0.73, "", "", "", 
  "", "", "", "", "", "", "", "", "", "", "", "", "", "", "", "", "", "", "", 
  "", "", "", "", 78.7, 3.8928341*^7, 54.422, 18.6, 2.581, 1.337, 1803.987, 
  "", 597.029, 9.59, "", "", 37.746, 0.5, 64.83, 0.511}, 
 {"AFG", "Asia", "Afghanistan", "2020-08-01", 36700., 35., 96.286, 1285., 1., 
  5.143, 942.758, 0.899, 2.473, 33.009, 0.026, 0.132, 0.72, "", "", "", "", 
  "", "", "", "", "", "", "", "", "", "", "", "", "", "", "", "", "", "", "", 
  "", "", "", 78.7, 3.8928341*^7, 54.422, 18.6, 2.581, 1.337, 1803.987, "", 
  597.029, 9.59, "", "", 37.746, 0.5, 64.83, 0.511}, 
 {"AFG", "Asia", "Afghanistan", "2020-08-02", 36701., 1., 79.143, 1286., 1., 
  3.571, 942.784, 0.026, 2.033, 33.035, 0.026, 0.092, 0.71, "", "", "", "", 
  "", "", "", "", "", "", "", "", "", "", "", "", "", "", "", "", "", "", "", 
  "", "", "", 78.7, 3.8928341*^7, 54.422, 18.6, 2.581, 1.337, 1803.987, "", 
  597.029, 9.59, "", "", 37.746, 0.5, 64.83, 0.511}, 
 {"AFG", "Asia", "Afghanistan", "2020-08-03", 36737., 36., 69.143, 1290., 4., 
  2.714, 943.708, 0.925, 1.776, 33.138, 0.103, 0.07, 0.72, "", "", "", "", 
  "", "", "", "", "", "", "", "", "", "", "", "", "", "", "", "", "", "", "", 
  "", "", "", 78.7, 3.8928341*^7, 54.422, 18.6, 2.581, 1.337, 1803.987, "", 
  597.029, 9.59, "", "", 37.746, 0.5, 64.83, 0.511}, 
 {"AFG", "Asia", "Afghanistan", "2020-08-04", 36773., 36., 59.286, 1290., 0., 
  2.571, 944.633, 0.925, 1.523, 33.138, 0., 0.066, 0.74, "", "", "", "", "", 
  "", "", "", "", "", "", "", "", "", "", "", "", "", "", "", "", "", "", "", 
  "", "", 75., 3.8928341*^7, 54.422, 18.6, 2.581, 1.337, 1803.987, "", 
  597.029, 9.59, "", "", 37.746, 0.5, 64.83, 0.511}, 
 {"AFG", "Asia", "Afghanistan", "2020-08-05", 36820., 47., 51., 1296., 6., 
  3.286, 945.84, 1.207, 1.31, 33.292, 0.154, 0.084, 0.77, "", "", "", "", "", 
  "", "", "", "", "", "", "", "", "", "", "", "", "", "", "", "", "", "", "", 
  "", "", 71.3, 3.8928341*^7, 54.422, 18.6, 2.581, 1.337, 1803.987, "", 
  597.029, 9.59, "", "", 37.746, 0.5, 64.83, 0.511}, 
 {"AFG", "Asia", "Afghanistan", "2020-08-06", 36928., 108., 56.571, 1301., 
  5., 2.571, 948.615, 2.774, 1.453, 33.42, 0.128, 0.066, 0.8, "", "", "", "", 
  "", "", "", "", "", "", "", "", "", "", "", "", "", "", "", "", "", "", "", 
  "", "", "", 71.3, 3.8928341*^7, 54.422, 18.6, 2.581, 1.337, 1803.987, "", 
  597.029, 9.59, "", "", 37.746, 0.5, 64.83, 0.511}, 
 {"AFG", "Asia", "Afghanistan", "2020-08-07", 37006., 78., 48.714, 1310., 9., 
  3.714, 950.618, 2.004, 1.251, 33.652, 0.231, 0.095, 0.82, "", "", "", "", 
  "", "", "", "", "", "", "", "", "", "", "", "", "", "", "", "", "", "", "", 
  "", "", "", 71.3, 3.8928341*^7, 54.422, 18.6, 2.581, 1.337, 1803.987, "", 
  597.029, 9.59, "", "", 37.746, 0.5, 64.83, 0.511}, 
 {"AFG", "Asia", "Afghanistan", "2020-08-08", 37046., 40., 49.429, 1315., 5., 
  4.286, 951.646, 1.028, 1.27, 33.78, 0.128, 0.11, 0.83, "", "", "", "", "", 
  "", "", "", "", "", "", "", "", "", "", "", "", "", "", "", "", "", "", "", 
  "", "", 71.3, 3.8928341*^7, 54.422, 18.6, 2.581, 1.337, 1803.987, "", 
  597.029, 9.59, "", "", 37.746, 0.5, 64.83, 0.511}, 
 {"AFG", "Asia", "Afghanistan", "2020-08-09", 37083., 37., 54.571, 1321., 6., 
  5., 952.596, 0.95, 1.402, 33.934, 0.154, 0.128, 0.84, "", "", "", "", "", 
  "", "", "", "", "", "", "", "", "", "", "", "", "", "", "", "", "", "", "", 
  "", "", 71.3, 3.8928341*^7, 54.422, 18.6, 2.581, 1.337, 1803.987, "", 
  597.029, 9.59, "", "", 37.746, 0.5, 64.83, 0.511}, 
 {"AFG", "Asia", "Afghanistan", "2020-08-10", 37153., 70., 59.429, 1329., 8., 
  5.571, 954.395, 1.798, 1.527, 34.14, 0.206, 0.143, 0.86, "", "", "", "", 
  "", "", "", "", "", "", "", "", "", "", "", "", "", "", "", "", "", "", "", 
  "", "", "", 71.3, 3.8928341*^7, 54.422, 18.6, 2.581, 1.337, 1803.987, "", 
  597.029, 9.59, "", "", 37.746, 0.5, 64.83, 0.511}, 
 {"AFG", "Asia", "Afghanistan", "2020-08-11", 37260., 107., 69.571, 1346., 
  17., 8., 957.143, 2.749, 1.787, 34.576, 0.437, 0.206, 0.88, "", "", "", "", 
  "", "", "", "", "", "", "", "", "", "", "", "", "", "", "", "", "", "", "", 
  "", "", "", 71.3, 3.8928341*^7, 54.422, 18.6, 2.581, 1.337, 1803.987, "", 
  597.029, 9.59, "", "", 37.746, 0.5, 64.83, 0.511}, 
 {"AFG", "Asia", "Afghanistan", "2020-08-12", 37336., 76., 73.714, 1356., 
  10., 8.571, 959.096, 1.952, 1.894, 34.833, 0.257, 0.22, 0.88, "", "", "", 
  "", "", "", "", "", "", "", "", "", "", "", "", "", "", "", "", "", "", "", 
  "", "", "", "", 71.3, 3.8928341*^7, 54.422, 18.6, 2.581, 1.337, 1803.987, 
  "", 597.029, 9.59, "", "", 37.746, 0.5, 64.83, 0.511}, 
 {"AFG", "Asia", "Afghanistan", "2020-08-13", 37422., 86., 70.571, 1365., 9., 
  9.143, 961.305, 2.209, 1.813, 35.064, 0.231, 0.235, 0.88, "", "", "", "", 
  "", "", "", "", "", "", "", "", "", "", "", "", "", "", "", "", "", "", "", 
  "", "", "", 71.3, 3.8928341*^7, 54.422, 18.6, 2.581, 1.337, 1803.987, "", 
  597.029, 9.59, "", "", 37.746, 0.5, 64.83, 0.511}, 
 {"AFG", "Asia", "Afghanistan", "2020-08-14", 37497., 75., 70.143, 1370., 5., 
  8.571, 963.231, 1.927, 1.802, 35.193, 0.128, 0.22, 0.87, "", "", "", "", 
  "", "", "", "", "", "", "", "", "", "", "", "", "", "", "", "", "", "", "", 
  "", "", "", 71.3, 3.8928341*^7, 54.422, 18.6, 2.581, 1.337, 1803.987, "", 
  597.029, 9.59, "", "", 37.746, 0.5, 64.83, 0.511}, 
 {"AFG", "Asia", "Afghanistan", "2020-08-15", 37542., 45., 70.857, 1371., 1., 
  8., 964.387, 1.156, 1.82, 35.219, 0.026, 0.206, 0.86, "", "", "", "", "", 
  "", "", "", "", "", "", "", "", "", "", "", "", "", "", "", "", "", "", "", 
  "", "", 60.19, 3.8928341*^7, 54.422, 18.6, 2.581, 1.337, 1803.987, "", 
  597.029, 9.59, "", "", 37.746, 0.5, 64.83, 0.511}, 
 {"AFG", "Asia", "Afghanistan", "2020-08-16", 37590., 48., 72.429, 1376., 5., 
  7.857, 965.62, 1.233, 1.861, 35.347, 0.128, 0.202, 0.85, "", "", "", "", 
  "", "", "", "", "", "", "", "", "", "", "", "", "", "", "", "", "", "", "", 
  "", "", "", 60.19, 3.8928341*^7, 54.422, 18.6, 2.581, 1.337, 1803.987, "", 
  597.029, 9.59, "", "", 37.746, 0.5, 64.83, 0.511}, 
 {"AFG", "Asia", "Afghanistan", "2020-08-17", 37667., 77., 73.429, 1378., 2., 
  7., 967.598, 1.978, 1.886, 35.398, 0.051, 0.18, 0.84, "", "", "", "", "", 
  "", "", "", "", "", "", "", "", "", "", "", "", "", "", "", "", "", "", "", 
  "", "", 60.19, 3.8928341*^7, 54.422, 18.6, 2.581, 1.337, 1803.987, "", 
  597.029, 9.59, "", "", 37.746, 0.5, 64.83, 0.511}, 
 {"AFG", "Asia", "Afghanistan", "2020-08-18", 37710., 43., 64.286, 1382., 4., 
  5.143, 968.703, 1.105, 1.651, 35.501, 0.103, 0.132, 0.84, "", "", "", "", 
  "", "", "", "", "", "", "", "", "", "", "", "", "", "", "", "", "", "", "", 
  "", "", "", 48.15, 3.8928341*^7, 54.422, 18.6, 2.581, 1.337, 1803.987, "", 
  597.029, 9.59, "", "", 37.746, 0.5, 64.83, 0.511}, 
 {"AFG", "Asia", "Afghanistan", "2020-08-19", 37750., 40., 59.143, 1384., 2., 
  4., 969.731, 1.028, 1.519, 35.553, 0.051, 0.103, 0.83, "", "", "", "", "", 
  "", "", "", "", "", "", "", "", "", "", "", "", "", "", "", "", "", "", "", 
  "", "", 48.15, 3.8928341*^7, 54.422, 18.6, 2.581, 1.337, 1803.987, "", 
  597.029, 9.59, "", "", 37.746, 0.5, 64.83, 0.511}, 
 {"AFG", "Asia", "Afghanistan", "2020-08-20", 37852., 102., 61.429, 1386., 
  2., 3., 972.351, 2.62, 1.578, 35.604, 0.051, 0.077, 0.83, "", "", "", "", 
  "", "", "", "", "", "", "", "", "", "", "", "", "", "", "", "", "", "", "", 
  "", "", "", 48.15, 3.8928341*^7, 54.422, 18.6, 2.581, 1.337, 1803.987, "", 
  597.029, 9.59, "", "", 37.746, 0.5, 64.83, 0.511}, 
 {"AFG", "Asia", "Afghanistan", "2020-08-21", 37885., 33., 55.429, 1386., 0., 
  2.286, 973.198, 0.848, 1.424, 35.604, 0., 0.059, 0.82, "", "", "", "", "", 
  "", "", "", "", "", "", "", "", "", "", "", "", "", "", "", "", "", "", "", 
  "", "", 48.15, 3.8928341*^7, 54.422, 18.6, 2.581, 1.337, 1803.987, "", 
  597.029, 9.59, "", "", 37.746, 0.5, 64.83, 0.511}, 
 {"AFG", "Asia", "Afghanistan", "2020-08-22", 37944., 59., 57.429, 1386., 0., 
  2.143, 974.714, 1.516, 1.475, 35.604, 0., 0.055, 0.81, "", "", "", "", "", 
  "", "", "", "", "", "", "", "", "", "", "", "", "", "", "", "", "", "", "", 
  "", "", 48.15, 3.8928341*^7, 54.422, 18.6, 2.581, 1.337, 1803.987, "", 
  597.029, 9.59, "", "", 37.746, 0.5, 64.83, 0.511}, 
 {"AFG", "Asia", "Afghanistan", "2020-08-23", 37990., 46., 57.143, 1388., 2., 
  1.714, 975.896, 1.182, 1.468, 35.655, 0.051, 0.044, 0.79, "", "", "", "", 
  "", "", "", "", "", "", "", "", "", "", "", "", "", "", "", "", "", "", "", 
  "", "", "", 48.15, 3.8928341*^7, 54.422, 18.6, 2.581, 1.337, 1803.987, "", 
  597.029, 9.59, "", "", 37.746, 0.5, 64.83, 0.511}, 
 {"AFG", "Asia", "Afghanistan", "2020-08-24", 38045., 55., 54., 1390., 2., 
  1.714, 977.309, 1.413, 1.387, 35.707, 0.051, 0.044, 0.77, "", "", "", "", 
  "", "", "", "", "", "", "", "", "", "", "", "", "", "", "", "", "", "", "", 
  "", "", "", 48.15, 3.8928341*^7, 54.422, 18.6, 2.581, 1.337, 1803.987, "", 
  597.029, 9.59, "", "", 37.746, 0.5, 64.83, 0.511}, 
 {"AFG", "Asia", "Afghanistan", "2020-08-25", 38061., 16., 50.143, 1398., 8., 
  2.286, 977.72, 0.411, 1.288, 35.912, 0.206, 0.059, 0.76, "", "", "", "", 
  "", "", "", "", "", "", "", "", "", "", "", "", "", "", "", "", "", "", "", 
  "", "", "", 48.15, 3.8928341*^7, 54.422, 18.6, 2.581, 1.337, 1803.987, "", 
  597.029, 9.59, "", "", 37.746, 0.5, 64.83, 0.511}, 
 {"AFG", "Asia", "Afghanistan", "2020-08-26", 38103., 42., 50.429, 1402., 4., 
  2.571, 978.798, 1.079, 1.295, 36.015, 0.103, 0.066, 0.75, "", "", "", "", 
  "", "", "", "", "", "", "", "", "", "", "", "", "", "", "", "", "", "", "", 
  "", "", "", 21.3, 3.8928341*^7, 54.422, 18.6, 2.581, 1.337, 1803.987, "", 
  597.029, 9.59, "", "", 37.746, 0.5, 64.83, 0.511}, 
 {"AFG", "Asia", "Afghanistan", "2020-08-27", 38119., 16., 38.143, 1402., 0., 
  2.286, 979.209, 0.411, 0.98, 36.015, 0., 0.059, 0.75, "", "", "", "", "", 
  "", "", "", "", "", "", "", "", "", "", "", "", "", "", "", "", "", "", "", 
  "", "", 21.3, 3.8928341*^7, 54.422, 18.6, 2.581, 1.337, 1803.987, "", 
  597.029, 9.59, "", "", 37.746, 0.5, 64.83, 0.511}, 
 {"AFG", "Asia", "Afghanistan", "2020-08-28", 38130., 11., 35., 1403., 1., 
  2.429, 979.492, 0.283, 0.899, 36.041, 0.026, 0.062, 0.76, "", "", "", "", 
  "", "", "", "", "", "", "", "", "", "", "", "", "", "", "", "", "", "", "", 
  "", "", "", 21.3, 3.8928341*^7, 54.422, 18.6, 2.581, 1.337, 1803.987, "", 
  597.029, 9.59, "", "", 37.746, 0.5, 64.83, 0.511}, 
 {"AFG", "Asia", "Afghanistan", "2020-08-29", 38133., 3., 27., 1403., 0., 
  2.429, 979.569, 0.077, 0.694, 36.041, 0., 0.062, 0.77, "", "", "", "", "", 
  "", "", "", "", "", "", "", "", "", "", "", "", "", "", "", "", "", "", "", 
  "", "", 21.3, 3.8928341*^7, 54.422, 18.6, 2.581, 1.337, 1803.987, "", 
  597.029, 9.59, "", "", 37.746, 0.5, 64.83, 0.511}, 
 {"AFG", "Asia", "Afghanistan", "2020-08-30", 38155., 22., 23.571, 1403., 0., 
  2.143, 980.134, 0.565, 0.606, 36.041, 0., 0.055, 0.8, "", "", "", "", "", 
  "", "", "", "", "", "", "", "", "", "", "", "", "", "", "", "", "", "", "", 
  "", "", 21.3, 3.8928341*^7, 54.422, 18.6, 2.581, 1.337, 1803.987, "", 
  597.029, 9.59, "", "", 37.746, 0.5, 64.83, 0.511}, 
 {"AFG", "Asia", "Afghanistan", "2020-08-31", 38159., 4., 16.286, 1403., 0., 
  1.857, 980.237, 0.103, 0.418, 36.041, 0., 0.048, 0.83, "", "", "", "", "", 
  "", "", "", "", "", "", "", "", "", "", "", "", "", "", "", "", "", "", "", 
  "", "", 21.3, 3.8928341*^7, 54.422, 18.6, 2.581, 1.337, 1803.987, "", 
  597.029, 9.59, "", "", 37.746, 0.5, 64.83, 0.511}, 
 {"AFG", "Asia", "Afghanistan", "2020-09-01", 38193., 34., 18.857, 1407., 4., 
  1.286, 981.11, 0.873, 0.484, 36.143, 0.103, 0.033, 0.89, "", "", "", "", 
  "", "", "", "", "", "", "", "", "", "", "", "", "", "", "", "", "", "", "", 
  "", "", "", 21.3, 3.8928341*^7, 54.422, 18.6, 2.581, 1.337, 1803.987, "", 
  597.029, 9.59, "", "", 37.746, 0.5, 64.83, 0.511}, 
 {"AFG", "Asia", "Afghanistan", "2020-09-02", 38243., 50., 20., 1410., 3., 
  1.143, 982.395, 1.284, 0.514, 36.22, 0.077, 0.029, 0.94, "", "", "", "", 
  "", "", "", "", "", "", "", "", "", "", "", "", "", "", "", "", "", "", "", 
  "", "", "", 21.3, 3.8928341*^7, 54.422, 18.6, 2.581, 1.337, 1803.987, "", 
  597.029, 9.59, "", "", 37.746, 0.5, 64.83, 0.511}, 
 {"AFG", "Asia", "Afghanistan", "2020-09-03", 38288., 45., 24.143, 1410., 0., 
  1.143, 983.551, 1.156, 0.62, 36.22, 0., 0.029, 0.97, "", "", "", "", "", 
  "", "", "", "", "", "", "", "", "", "", "", "", "", "", "", "", "", "", "", 
  "", "", 21.3, 3.8928341*^7, 54.422, 18.6, 2.581, 1.337, 1803.987, "", 
  597.029, 9.59, "", "", 37.746, 0.5, 64.83, 0.511}, 
 {"AFG", "Asia", "Afghanistan", "2020-09-04", 38304., 16., 24.857, 1410., 0., 
  1., 983.962, 0.411, 0.639, 36.22, 0., 0.026, 1., "", "", "", "", "", "", 
  "", "", "", "", "", "", "", "", "", "", "", "", "", "", "", "", "", "", "", 
  "", 21.3, 3.8928341*^7, 54.422, 18.6, 2.581, 1.337, 1803.987, "", 597.029, 
  9.59, "", "", 37.746, 0.5, 64.83, 0.511}, {"AFG", "Asia", "Afghanistan", 
  "2020-09-05", 38324., 20., 27.286, 1410., 0., 1., 984.476, 0.514, 0.701, 
  36.22, 0., 0.026, 1.03, "", "", "", "", "", "", "", "", "", "", "", "", "", 
  "", "", "", "", "", "", "", "", "", "", "", "", "", 21.3, 3.8928341*^7, 
  54.422, 18.6, 2.581, 1.337, 1803.987, "", 597.029, 9.59, "", "", 37.746, 
  0.5, 64.83, 0.511}, {"AFG", "Asia", "Afghanistan", "2020-09-06", 38398., 
  74., 34.714, 1413., 3., 1.429, 986.376, 1.901, 0.892, 36.297, 0.077, 0.037, 
  1.06, "", "", "", "", "", "", "", "", "", "", "", "", "", "", "", "", "", 
  "", "", "", "", "", "", "", "", "", 21.3, 3.8928341*^7, 54.422, 18.6, 
  2.581, 1.337, 1803.987, "", 597.029, 9.59, "", "", 37.746, 0.5, 64.83, 
  0.511}, {"AFG", "Asia", "Afghanistan", "2020-09-07", 38494., 96., 47.857, 
  1416., 3., 1.857, 988.843, 2.466, 1.229, 36.375, 0.077, 0.048, 1.07, "", 
  "", "", "", "", "", "", "", "", "", "", "", "", "", "", "", "", "", "", "", 
  "", "", "", "", "", "", 21.3, 3.8928341*^7, 54.422, 18.6, 2.581, 1.337, 
  1803.987, "", 597.029, 9.59, "", "", 37.746, 0.5, 64.83, 0.511}, 
 {"AFG", "Asia", "Afghanistan", "2020-09-08", 38520., 26., 46.714, 1419., 3., 
  1.714, 989.51, 0.668, 1.2, 36.452, 0.077, 0.044, 1.05, "", "", "", "", "", 
  "", "", "", "", "", "", "", "", "", "", "", "", "", "", "", "", "", "", "", 
  "", "", 21.3, 3.8928341*^7, 54.422, 18.6, 2.581, 1.337, 1803.987, "", 
  597.029, 9.59, "", "", 37.746, 0.5, 64.83, 0.511}, 
 {"AFG", "Asia", "Afghanistan", "2020-09-09", 38544., 24., 43., 1421., 2., 
  1.571, 990.127, 0.617, 1.105, 36.503, 0.051, 0.04, 1.04, "", "", "", "", 
  "", "", "", "", "", "", "", "", "", "", "", "", "", "", "", "", "", "", "", 
  "", "", "", 21.3, 3.8928341*^7, 54.422, 18.6, 2.581, 1.337, 1803.987, "", 
  597.029, 9.59, "", "", 37.746, 0.5, 64.83, 0.511}, 
 {"AFG", "Asia", "Afghanistan", "2020-09-10", 38572., 28., 40.571, 1421., 0., 
  1.571, 990.846, 0.719, 1.042, 36.503, 0., 0.04, 1.04, "", "", "", "", "", 
  "", "", "", "", "", "", "", "", "", "", "", "", "", "", "", "", "", "", "", 
  "", "", 21.3, 3.8928341*^7, 54.422, 18.6, 2.581, 1.337, 1803.987, "", 
  597.029, 9.59, "", "", 37.746, 0.5, 64.83, 0.511}, 
 {"AFG", "Asia", "Afghanistan", "2020-09-11", 38606., 34., 43.143, 1421., 0., 
  1.571, 991.72, 0.873, 1.108, 36.503, 0., 0.04, 1.05, "", "", "", "", "", 
  "", "", "", "", "", "", "", "", "", "", "", "", "", "", "", "", "", "", "", 
  "", "", 21.3, 3.8928341*^7, 54.422, 18.6, 2.581, 1.337, 1803.987, "", 
  597.029, 9.59, "", "", 37.746, 0.5, 64.83, 0.511}, 
 {"AFG", "Asia", "Afghanistan", "2020-09-12", 38641., 35., 45.286, 1421., 0., 
  1.571, 992.619, 0.899, 1.163, 36.503, 0., 0.04, 1.05, "", "", "", "", "", 
  "", "", "", "", "", "", "", "", "", "", "", "", "", "", "", "", "", "", "", 
  "", "", 21.3, 3.8928341*^7, 54.422, 18.6, 2.581, 1.337, 1803.987, "", 
  597.029, 9.59, "", "", 37.746, 0.5, 64.83, 0.511}, 
 {"AFG", "Asia", "Afghanistan", "2020-09-13", 38716., 75., 45.429, 1421., 0., 
  1.143, 994.545, 1.927, 1.167, 36.503, 0., 0.029, 1.05, "", "", "", "", "", 
  "", "", "", "", "", "", "", "", "", "", "", "", "", "", "", "", "", "", "", 
  "", "", 21.3, 3.8928341*^7, 54.422, 18.6, 2.581, 1.337, 1803.987, "", 
  597.029, 9.59, "", "", 37.746, 0.5, 64.83, 0.511}, 
 {"AFG", "Asia", "Afghanistan", "2020-09-14", 38772., 56., 39.714, 1427., 6., 
  1.571, 995.984, 1.439, 1.02, 36.657, 0.154, 0.04, 1.04, "", "", "", "", "", 
  "", "", "", "", "", "", "", "", "", "", "", "", "", "", "", "", "", "", "", 
  "", "", 21.3, 3.8928341*^7, 54.422, 18.6, 2.581, 1.337, 1803.987, "", 
  597.029, 9.59, "", "", 37.746, 0.5, 64.83, 0.511}, 
 {"AFG", "Asia", "Afghanistan", "2020-09-15", 38815., 43., 42.143, 1428., 1., 
  1.286, 997.088, 1.105, 1.083, 36.683, 0.026, 0.033, 1.03, "", "", "", "", 
  "", "", "", "", "", "", "", "", "", "", "", "", "", "", "", "", "", "", "", 
  "", "", "", 21.3, 3.8928341*^7, 54.422, 18.6, 2.581, 1.337, 1803.987, "", 
  597.029, 9.59, "", "", 37.746, 0.5, 64.83, 0.511}, 
 {"AFG", "Asia", "Afghanistan", "2020-09-16", 38855., 40., 44.429, 1438., 
  10., 2.429, 998.116, 1.028, 1.141, 36.94, 0.257, 0.062, 1.02, "", "", "", 
  "", "", "", "", "", "", "", "", "", "", "", "", "", "", "", "", "", "", "", 
  "", "", "", "", 21.3, 3.8928341*^7, 54.422, 18.6, 2.581, 1.337, 1803.987, 
  "", 597.029, 9.59, "", "", 37.746, 0.5, 64.83, 0.511}, 
 {"AFG", "Asia", "Afghanistan", "2020-09-17", 38872., 17., 42.857, 1438., 0., 
  2.429, 998.553, 0.437, 1.101, 36.94, 0., 0.062, 1.01, "", "", "", "", "", 
  "", "", "", "", "", "", "", "", "", "", "", "", "", "", "", "", "", "", "", 
  "", "", 21.3, 3.8928341*^7, 54.422, 18.6, 2.581, 1.337, 1803.987, "", 
  597.029, 9.59, "", "", 37.746, 0.5, 64.83, 0.511}, 
 {"AFG", "Asia", "Afghanistan", "2020-09-18", 38897., 25., 41.571, 1439., 1., 
  2.571, 999.195, 0.642, 1.068, 36.965, 0.026, 0.066, 1.01, "", "", "", "", 
  "", "", "", "", "", "", "", "", "", "", "", "", "", "", "", "", "", "", "", 
  "", "", "", 21.3, 3.8928341*^7, 54.422, 18.6, 2.581, 1.337, 1803.987, "", 
  597.029, 9.59, "", "", 37.746, 0.5, 64.83, 0.511}, 
 {"AFG", "Asia", "Afghanistan", "2020-09-19", 38919., 22., 39.714, 1439., 0., 
  2.571, 999.76, 0.565, 1.02, 36.965, 0., 0.066, 1.02, "", "", "", "", "", 
  "", "", "", "", "", "", "", "", "", "", "", "", "", "", "", "", "", "", "", 
  "", "", 21.3, 3.8928341*^7, 54.422, 18.6, 2.581, 1.337, 1803.987, "", 
  597.029, 9.59, "", "", 37.746, 0.5, 64.83, 0.511}, 
 {"AFG", "Asia", "Afghanistan", "2020-09-20", 39044., 125., 46.857, 1443., 
  4., 3.143, 1002.971, 3.211, 1.204, 37.068, 0.103, 0.081, 1.03, "", "", "", 
  "", "", "", "", "", "", "", "", "", "", "", "", "", "", "", "", "", "", "", 
  "", "", "", "", 21.3, 3.8928341*^7, 54.422, 18.6, 2.581, 1.337, 1803.987, 
  "", 597.029, 9.59, "", "", 37.746, 0.5, 64.83, 0.511}, 
 {"AFG", "Asia", "Afghanistan", "2020-09-21", 39074., 30., 43.143, 1446., 3., 
  2.714, 1003.742, 0.771, 1.108, 37.145, 0.077, 0.07, 0.99, "", "", "", "", 
  "", "", "", "", "", "", "", "", "", "", "", "", "", "", "", "", "", "", "", 
  "", "", "", 21.3, 3.8928341*^7, 54.422, 18.6, 2.581, 1.337, 1803.987, "", 
  597.029, 9.59, "", "", 37.746, 0.5, 64.83, 0.511}, 
 {"AFG", "Asia", "Afghanistan", "2020-09-22", 39096., 22., 40.143, 1447., 1., 
  2.714, 1004.307, 0.565, 1.031, 37.171, 0.026, 0.07, 0.96, "", "", "", "", 
  "", "", "", "", "", "", "", "", "", "", "", "", "", "", "", "", "", "", "", 
  "", "", "", 28.7, 3.8928341*^7, 54.422, 18.6, 2.581, 1.337, 1803.987, "", 
  597.029, 9.59, "", "", 37.746, 0.5, 64.83, 0.511}, 
 {"AFG", "Asia", "Afghanistan", "2020-09-23", 39145., 49., 41.429, 1448., 1., 
  1.429, 1005.566, 1.259, 1.064, 37.197, 0.026, 0.037, 0.95, "", "", "", "", 
  "", "", "", "", "", "", "", "", "", "", "", "", "", "", "", "", "", "", "", 
  "", "", "", 28.7, 3.8928341*^7, 54.422, 18.6, 2.581, 1.337, 1803.987, "", 
  597.029, 9.59, "", "", 37.746, 0.5, 64.83, 0.511}, 
 {"AFG", "Asia", "Afghanistan", "2020-09-24", 39170., 25., 42.571, 1453., 5., 
  2.143, 1006.208, 0.642, 1.094, 37.325, 0.128, 0.055, 0.93, "", "", "", "", 
  "", "", "", "", "", "", "", "", "", "", "", "", "", "", "", "", "", "", "", 
  "", "", "", 28.7, 3.8928341*^7, 54.422, 18.6, 2.581, 1.337, 1803.987, "", 
  597.029, 9.59, "", "", 37.746, 0.5, 64.83, 0.511}, 
 {"AFG", "Asia", "Afghanistan", "2020-09-25", 39186., 16., 41.286, 1453., 0., 
  2., 1006.619, 0.411, 1.061, 37.325, 0., 0.051, 0.92, "", "", "", "", "", 
  "", "", "", "", "", "", "", "", "", "", "", "", "", "", "", "", "", "", "", 
  "", "", 28.7, 3.8928341*^7, 54.422, 18.6, 2.581, 1.337, 1803.987, "", 
  597.029, 9.59, "", "", 37.746, 0.5, 64.83, 0.511}, 
 {"AFG", "Asia", "Afghanistan", "2020-09-26", 39192., 6., 39., 1455., 2., 
  2.286, 1006.773, 0.154, 1.002, 37.376, 0.051, 0.059, 0.91, "", "", "", "", 
  "", "", "", "", "", "", "", "", "", "", "", "", "", "", "", "", "", "", "", 
  "", "", "", 28.7, 3.8928341*^7, 54.422, 18.6, 2.581, 1.337, 1803.987, "", 
  597.029, 9.59, "", "", 37.746, 0.5, 64.83, 0.511}, 
 {"AFG", "Asia", "Afghanistan", "2020-09-27", 39227., 35., 26.143, 1455., 0., 
  1.714, 1007.672, 0.899, 0.672, 37.376, 0., 0.044, 0.91, "", "", "", "", "", 
  "", "", "", "", "", "", "", "", "", "", "", "", "", "", "", "", "", "", "", 
  "", "", 28.7, 3.8928341*^7, 54.422, 18.6, 2.581, 1.337, 1803.987, "", 
  597.029, 9.59, "", "", 37.746, 0.5, 64.83, 0.511}, 
 {"AFG", "Asia", "Afghanistan", "2020-09-28", 39239., 12., 23.571, 1458., 3., 
  1.714, 1007.98, 0.308, 0.606, 37.453, 0.077, 0.044, 0.92, "", "", "", "", 
  "", "", "", "", "", "", "", "", "", "", "", "", "", "", "", "", "", "", "", 
  "", "", "", 28.7, 3.8928341*^7, 54.422, 18.6, 2.581, 1.337, 1803.987, "", 
  597.029, 9.59, "", "", 37.746, 0.5, 64.83, 0.511}, 
 {"AFG", "Asia", "Afghanistan", "2020-09-29", 39254., 15., 22.571, 1460., 2., 
  1.857, 1008.366, 0.385, 0.58, 37.505, 0.051, 0.048, 0.95, "", "", "", "", 
  "", "", "", "", "", "", "", "", "", "", "", "", "", "", "", "", "", "", "", 
  "", "", "", 28.7, 3.8928341*^7, 54.422, 18.6, 2.581, 1.337, 1803.987, "", 
  597.029, 9.59, "", "", 37.746, 0.5, 64.83, 0.511}, 
 {"AFG", "Asia", "Afghanistan", "2020-09-30", 39268., 14., 17.571, 1460., 0., 
  1.714, 1008.725, 0.36, 0.451, 37.505, 0., 0.044, 0.98, "", "", "", "", "", 
  "", "", "", "", "", "", "", "", "", "", "", "", "", "", "", "", "", "", "", 
  "", "", 28.7, 3.8928341*^7, 54.422, 18.6, 2.581, 1.337, 1803.987, "", 
  597.029, 9.59, "", "", 37.746, 0.5, 64.83, 0.511}, 
 {"AFG", "Asia", "Afghanistan", "2020-10-01", 39285., 17., 16.429, 1460., 0., 
  1., 1009.162, 0.437, 0.422, 37.505, 0., 0.026, 1.03, "", "", "", "", "", 
  "", "", "", "", "", "", "", "", "", "", "", "", "", "", "", "", "", "", "", 
  "", "", 28.7, 3.8928341*^7, 54.422, 18.6, 2.581, 1.337, 1803.987, "", 
  597.029, 9.59, "", "", 37.746, 0.5, 64.83, 0.511}, 
 {"AFG", "Asia", "Afghanistan", "2020-10-02", 39290., 5., 14.857, 1460., 0., 
  1., 1009.29, 0.128, 0.382, 37.505, 0., 0.026, 1.09, "", "", "", "", "", "", 
  "", "", "", "", "", "", "", "", "", "", "", "", "", "", "", "", "", "", "", 
  "", 28.7, 3.8928341*^7, 54.422, 18.6, 2.581, 1.337, 1803.987, "", 597.029, 
  9.59, "", "", 37.746, 0.5, 64.83, 0.511}, {"AFG", "Asia", "Afghanistan", 
  "2020-10-03", 39297., 7., 15., 1464., 4., 1.286, 1009.47, 0.18, 0.385, 
  37.608, 0.103, 0.033, 1.17, "", "", "", "", "", "", "", "", "", "", "", "", 
  "", "", "", "", "", "", "", "", "", "", "", "", "", "", 25., 3.8928341*^7, 
  54.422, 18.6, 2.581, 1.337, 1803.987, "", 597.029, 9.59, "", "", 37.746, 
  0.5, 64.83, 0.511}, {"AFG", "Asia", "Afghanistan", "2020-10-04", 39341., 
  44., 16.286, 1464., 0., 1.286, 1010.6, 1.13, 0.418, 37.608, 0., 0.033, 
  1.25, "", "", "", "", "", "", "", "", "", "", "", "", "", "", "", "", "", 
  "", "", "", "", "", "", "", "", "", 25., 3.8928341*^7, 54.422, 18.6, 2.581, 
  1.337, 1803.987, "", 597.029, 9.59, "", "", 37.746, 0.5, 64.83, 0.511}, 
 {"AFG", "Asia", "Afghanistan", "2020-10-05", 39422., 81., 26.143, 1468., 4., 
  1.429, 1012.681, 2.081, 0.672, 37.71, 0.103, 0.037, 1.32, "", "", "", "", 
  "", "", "", "", "", "", "", "", "", "", "", "", "", "", "", "", "", "", "", 
  "", "", "", 25., 3.8928341*^7, 54.422, 18.6, 2.581, 1.337, 1803.987, "", 
  597.029, 9.59, "", "", 37.746, 0.5, 64.83, 0.511}, 
 {"AFG", "Asia", "Afghanistan", "2020-10-06", 39486., 64., 33.143, 1469., 1., 
  1.286, 1014.325, 1.644, 0.851, 37.736, 0.026, 0.033, 1.35, "", "", "", "", 
  "", "", "", "", "", "", "", "", "", "", "", "", "", "", "", "", "", "", "", 
  "", "", "", 16.67, 3.8928341*^7, 54.422, 18.6, 2.581, 1.337, 1803.987, "", 
  597.029, 9.59, "", "", 37.746, 0.5, 64.83, 0.511}, 
 {"AFG", "Asia", "Afghanistan", "2020-10-07", 39548., 62., 40., 1471., 2., 
  1.571, 1015.918, 1.593, 1.028, 37.787, 0.051, 0.04, 1.35, "", "", "", "", 
  "", "", "", "", "", "", "", "", "", "", "", "", "", "", "", "", "", "", "", 
  "", "", "", 16.67, 3.8928341*^7, 54.422, 18.6, 2.581, 1.337, 1803.987, "", 
  597.029, 9.59, "", "", 37.746, 0.5, 64.83, 0.511}, 
 {"AFG", "Asia", "Afghanistan", "2020-10-08", 39616., 68., 47.286, 1472., 1., 
  1.714, 1017.665, 1.747, 1.215, 37.813, 0.026, 0.044, 1.35, "", "", "", "", 
  "", "", "", "", "", "", "", "", "", "", "", "", "", "", "", "", "", "", "", 
  "", "", "", 16.67, 3.8928341*^7, 54.422, 18.6, 2.581, 1.337, 1803.987, "", 
  597.029, 9.59, "", "", 37.746, 0.5, 64.83, 0.511}, 
 {"AFG", "Asia", "Afghanistan", "2020-10-09", 39693., 77., 57.571, 1474., 2., 
  2., 1019.643, 1.978, 1.479, 37.864, 0.051, 0.051, 1.34, "", "", "", "", "", 
  "", "", "", "", "", "", "", "", "", "", "", "", "", "", "", "", "", "", "", 
  "", "", 16.67, 3.8928341*^7, 54.422, 18.6, 2.581, 1.337, 1803.987, "", 
  597.029, 9.59, "", "", 37.746, 0.5, 64.83, 0.511}, 
 {"AFG", "Asia", "Afghanistan", "2020-10-10", 39703., 10., 58., 1475., 1., 
  1.571, 1019.9, 0.257, 1.49, 37.89, 0.026, 0.04, 1.32, "", "", "", "", "", 
  "", "", "", "", "", "", "", "", "", "", "", "", "", "", "", "", "", "", "", 
  "", "", 16.67, 3.8928341*^7, 54.422, 18.6, 2.581, 1.337, 1803.987, "", 
  597.029, 9.59, "", "", 37.746, 0.5, 64.83, 0.511}, 
 {"AFG", "Asia", "Afghanistan", "2020-10-11", 39799., 96., 65.429, 1479., 4., 
  2.143, 1022.366, 2.466, 1.681, 37.993, 0.103, 0.055, 1.31, "", "", "", "", 
  "", "", "", "", "", "", "", "", "", "", "", "", "", "", "", "", "", "", "", 
  "", "", "", 16.67, 3.8928341*^7, 54.422, 18.6, 2.581, 1.337, 1803.987, "", 
  597.029, 9.59, "", "", 37.746, 0.5, 64.83, 0.511}, 
 {"AFG", "Asia", "Afghanistan", "2020-10-12", 39870., 71., 64., 1481., 2., 
  1.857, 1024.19, 1.824, 1.644, 38.044, 0.051, 0.048, 1.29, "", "", "", "", 
  "", "", "", "", "", "", "", "", "", "", "", "", "", "", "", "", "", "", "", 
  "", "", "", 16.67, 3.8928341*^7, 54.422, 18.6, 2.581, 1.337, 1803.987, "", 
  597.029, 9.59, "", "", 37.746, 0.5, 64.83, 0.511}, 
 {"AFG", "Asia", "Afghanistan", "2020-10-13", 39928., 58., 63.143, 1482., 1., 
  1.857, 1025.679, 1.49, 1.622, 38.07, 0.026, 0.048, 1.27, "", "", "", "", 
  "", "", "", "", "", "", "", "", "", "", "", "", "", "", "", "", "", "", "", 
  "", "", "", 16.67, 3.8928341*^7, 54.422, 18.6, 2.581, 1.337, 1803.987, "", 
  597.029, 9.59, "", "", 37.746, 0.5, 64.83, 0.511}, 
 {"AFG", "Asia", "Afghanistan", "2020-10-14", 39994., 66., 63.714, 1483., 1., 
  1.714, 1027.375, 1.695, 1.637, 38.096, 0.026, 0.044, 1.26, "", "", "", "", 
  "", "", "", "", "", "", "", "", "", "", "", "", "", "", "", "", "", "", "", 
  "", "", "", 16.67, 3.8928341*^7, 54.422, 18.6, 2.581, 1.337, 1803.987, "", 
  597.029, 9.59, "", "", 37.746, 0.5, 64.83, 0.511}, 
 {"AFG", "Asia", "Afghanistan", "2020-10-15", 40026., 32., 58.571, 1483., 0., 
  1.571, 1028.197, 0.822, 1.505, 38.096, 0., 0.04, 1.25, "", "", "", "", "", 
  "", "", "", "", "", "", "", "", "", "", "", "", "", "", "", "", "", "", "", 
  "", "", 16.67, 3.8928341*^7, 54.422, 18.6, 2.581, 1.337, 1803.987, "", 
  597.029, 9.59, "", "", 37.746, 0.5, 64.83, 0.511}, 
 {"AFG", "Asia", "Afghanistan", "2020-10-16", 40088., 62., 56.429, 1487., 4., 
  1.857, 1029.79, 1.593, 1.45, 38.198, 0.103, 0.048, 1.26, "", "", "", "", 
  "", "", "", "", "", "", "", "", "", "", "", "", "", "", "", "", "", "", "", 
  "", "", "", 16.67, 3.8928341*^7, 54.422, 18.6, 2.581, 1.337, 1803.987, "", 
  597.029, 9.59, "", "", 37.746, 0.5, 64.83, 0.511}, 
 {"AFG", "Asia", "Afghanistan", "2020-10-17", 40141., 53., 62.571, 1490., 3., 
  2.143, 1031.151, 1.361, 1.607, 38.275, 0.077, 0.055, 1.26, "", "", "", "", 
  "", "", "", "", "", "", "", "", "", "", "", "", "", "", "", "", "", "", "", 
  "", "", "", 16.67, 3.8928341*^7, 54.422, 18.6, 2.581, 1.337, 1803.987, "", 
  597.029, 9.59, "", "", 37.746, 0.5, 64.83, 0.511}, 
 {"AFG", "Asia", "Afghanistan", "2020-10-18", 40200., 59., 57.286, 1494., 4., 
  2.143, 1032.667, 1.516, 1.472, 38.378, 0.103, 0.055, 1.26, "", "", "", "", 
  "", "", "", "", "", "", "", "", "", "", "", "", "", "", "", "", "", "", "", 
  "", "", "", 16.67, 3.8928341*^7, 54.422, 18.6, 2.581, 1.337, 1803.987, "", 
  597.029, 9.59, "", "", 37.746, 0.5, 64.83, 0.511}, 
 {"AFG", "Asia", "Afghanistan", "2020-10-19", 40287., 87., 59.571, 1499., 5., 
  2.571, 1034.902, 2.235, 1.53, 38.507, 0.128, 0.066, 1.27, "", "", "", "", 
  "", "", "", "", "", "", "", "", "", "", "", "", "", "", "", "", "", "", "", 
  "", "", "", 16.67, 3.8928341*^7, 54.422, 18.6, 2.581, 1.337, 1803.987, "", 
  597.029, 9.59, "", "", 37.746, 0.5, 64.83, 0.511}, 
 {"AFG", "Asia", "Afghanistan", "2020-10-20", 40369., 82., 63., 1501., 2., 
  2.714, 1037.008, 2.106, 1.618, 38.558, 0.051, 0.07, 1.28, "", "", "", "", 
  "", "", "", "", "", "", "", "", "", "", "", "", "", "", "", "", "", "", "", 
  "", "", "", 16.67, 3.8928341*^7, 54.422, 18.6, 2.581, 1.337, 1803.987, "", 
  597.029, 9.59, "", "", 37.746, 0.5, 64.83, 0.511}, 
 {"AFG", "Asia", "Afghanistan", "2020-10-21", 40510., 141., 73.714, 1503., 
  2., 2.857, 1040.63, 3.622, 1.894, 38.609, 0.051, 0.073, 1.28, "", "", "", 
  "", "", "", "", "", "", "", "", "", "", "", "", "", "", "", "", "", "", "", 
  "", "", "", "", 16.67, 3.8928341*^7, 54.422, 18.6, 2.581, 1.337, 1803.987, 
  "", 597.029, 9.59, "", "", 37.746, 0.5, 64.83, 0.511}, 
 {"AFG", "Asia", "Afghanistan", "2020-10-22", 40626., 116., 85.714, 1507., 
  4., 3.429, 1043.61, 2.98, 2.202, 38.712, 0.103, 0.088, 1.27, "", "", "", 
  "", "", "", "", "", "", "", "", "", "", "", "", "", "", "", "", "", "", "", 
  "", "", "", "", 16.67, 3.8928341*^7, 54.422, 18.6, 2.581, 1.337, 1803.987, 
  "", 597.029, 9.59, "", "", 37.746, 0.5, 64.83, 0.511}, 
 {"AFG", "Asia", "Afghanistan", "2020-10-23", 40687., 61., 85.571, 1509., 2., 
  3.143, 1045.177, 1.567, 2.198, 38.764, 0.051, 0.081, 1.25, "", "", "", "", 
  "", "", "", "", "", "", "", "", "", "", "", "", "", "", "", "", "", "", "", 
  "", "", "", 16.67, 3.8928341*^7, 54.422, 18.6, 2.581, 1.337, 1803.987, "", 
  597.029, 9.59, "", "", 37.746, 0.5, 64.83, 0.511}, 
 {"AFG", "Asia", "Afghanistan", "2020-10-24", 40768., 81., 89.571, 1513., 4., 
  3.286, 1047.258, 2.081, 2.301, 38.866, 0.103, 0.084, 1.23, "", "", "", "", 
  "", "", "", "", "", "", "", "", "", "", "", "", "", "", "", "", "", "", "", 
  "", "", "", 16.67, 3.8928341*^7, 54.422, 18.6, 2.581, 1.337, 1803.987, "", 
  597.029, 9.59, "", "", 37.746, 0.5, 64.83, 0.511}, 
 {"AFG", "Asia", "Afghanistan", "2020-10-25", 40833., 65., 90.429, 1516., 3., 
  3.143, 1048.927, 1.67, 2.323, 38.943, 0.077, 0.081, 1.21, "", "", "", "", 
  "", "", "", "", "", "", "", "", "", "", "", "", "", "", "", "", "", "", "", 
  "", "", "", 16.67, 3.8928341*^7, 54.422, 18.6, 2.581, 1.337, 1803.987, "", 
  597.029, 9.59, "", "", 37.746, 0.5, 64.83, 0.511}, 
 {"AFG", "Asia", "Afghanistan", "2020-10-26", 40937., 104., 92.857, 1520., 
  4., 3., 1051.599, 2.672, 2.385, 39.046, 0.103, 0.077, 1.2, "", "", "", "", 
  "", "", "", "", "", "", "", "", "", "", "", "", "", "", "", "", "", "", "", 
  "", "", "", 16.67, 3.8928341*^7, 54.422, 18.6, 2.581, 1.337, 1803.987, "", 
  597.029, 9.59, "", "", 37.746, 0.5, 64.83, 0.511}, 
 {"AFG", "Asia", "Afghanistan", "2020-10-27", 41032., 95., 94.714, 1525., 5., 
  3.429, 1054.039, 2.44, 2.433, 39.175, 0.128, 0.088, 1.2, "", "", "", "", 
  "", "", "", "", "", "", "", "", "", "", "", "", "", "", "", "", "", "", "", 
  "", "", "", 9.26, 3.8928341*^7, 54.422, 18.6, 2.581, 1.337, 1803.987, "", 
  597.029, 9.59, "", "", 37.746, 0.5, 64.83, 0.511}, 
 {"AFG", "Asia", "Afghanistan", "2020-10-28", 41145., 113., 90.714, 1531., 
  6., 4., 1056.942, 2.903, 2.33, 39.329, 0.154, 0.103, 1.19, "", "", "", "", 
  "", "", "", "", "", "", "", "", "", "", "", "", "", "", "", "", "", "", "", 
  "", "", "", 9.26, 3.8928341*^7, 54.422, 18.6, 2.581, 1.337, 1803.987, "", 
  597.029, 9.59, "", "", 37.746, 0.5, 64.83, 0.511}, 
 {"AFG", "Asia", "Afghanistan", "2020-10-29", 41268., 123., 91.714, 1534., 
  3., 3.857, 1060.102, 3.16, 2.356, 39.406, 0.077, 0.099, 1.19, "", "", "", 
  "", "", "", "", "", "", "", "", "", "", "", "", "", "", "", "", "", "", "", 
  "", "", "", "", 9.26, 3.8928341*^7, 54.422, 18.6, 2.581, 1.337, 1803.987, 
  "", 597.029, 9.59, "", "", 37.746, 0.5, 64.83, 0.511}, 
 {"AFG", "Asia", "Afghanistan", "2020-10-30", 41334., 66., 92.429, 1535., 1., 
  3.714, 1061.797, 1.695, 2.374, 39.431, 0.026, 0.095, 1.18, "", "", "", "", 
  "", "", "", "", "", "", "", "", "", "", "", "", "", "", "", "", "", "", "", 
  "", "", "", 9.26, 3.8928341*^7, 54.422, 18.6, 2.581, 1.337, 1803.987, "", 
  597.029, 9.59, "", "", 37.746, 0.5, 64.83, 0.511}, 
 {"AFG", "Asia", "Afghanistan", "2020-10-31", 41425., 91., 93.857, 1538., 3., 
  3.571, 1064.135, 2.338, 2.411, 39.508, 0.077, 0.092, 1.17, "", "", "", "", 
  "", "", "", "", "", "", "", "", "", "", "", "", "", "", "", "", "", "", "", 
  "", "", "", 9.26, 3.8928341*^7, 54.422, 18.6, 2.581, 1.337, 1803.987, "", 
  597.029, 9.59, "", "", 37.746, 0.5, 64.83, 0.511}, 
 {"AFG", "Asia", "Afghanistan", "2020-11-01", 41501., 76., 95.429, 1538., 0., 
  3.143, 1066.087, 1.952, 2.451, 39.508, 0., 0.081, 1.16, "", "", "", "", "", 
  "", "", "", "", "", "", "", "", "", "", "", "", "", "", "", "", "", "", "", 
  "", "", 9.26, 3.8928341*^7, 54.422, 18.6, 2.581, 1.337, 1803.987, "", 
  597.029, 9.59, "", "", 37.746, 0.5, 64.83, 0.511}, 
 {"AFG", "Asia", "Afghanistan", "2020-11-02", 41633., 132., 99.429, 1544., 
  6., 3.429, 1069.478, 3.391, 2.554, 39.663, 0.154, 0.088, 1.16, "", "", "", 
  "", "", "", "", "", "", "", "", "", "", "", "", "", "", "", "", "", "", "", 
  "", "", "", "", 9.26, 3.8928341*^7, 54.422, 18.6, 2.581, 1.337, 1803.987, 
  "", 597.029, 9.59, "", "", 37.746, 0.5, 64.83, 0.511}, 
 {"AFG", "Asia", "Afghanistan", "2020-11-03", 41728., 95., 99.429, 1547., 3., 
  3.143, 1071.918, 2.44, 2.554, 39.74, 0.077, 0.081, 1.15, "", "", "", "", 
  "", "", "", "", "", "", "", "", "", "", "", "", "", "", "", "", "", "", "", 
  "", "", "", 9.26, 3.8928341*^7, 54.422, 18.6, 2.581, 1.337, 1803.987, "", 
  597.029, 9.59, "", "", 37.746, 0.5, 64.83, 0.511}, 
 {"AFG", "Asia", "Afghanistan", "2020-11-04", 41814., 86., 95.571, 1551., 4., 
  2.857, 1074.127, 2.209, 2.455, 39.842, 0.103, 0.073, 1.16, "", "", "", "", 
  "", "", "", "", "", "", "", "", "", "", "", "", "", "", "", "", "", "", "", 
  "", "", "", 9.26, 3.8928341*^7, 54.422, 18.6, 2.581, 1.337, 1803.987, "", 
  597.029, 9.59, "", "", 37.746, 0.5, 64.83, 0.511}, 
 {"AFG", "Asia", "Afghanistan", "2020-11-05", 41935., 121., 95.286, 1557., 
  6., 3.286, 1077.236, 3.108, 2.448, 39.997, 0.154, 0.084, 1.16, "", "", "", 
  "", "", "", "", "", "", "", "", "", "", "", "", "", "", "", "", "", "", "", 
  "", "", "", "", 9.26, 3.8928341*^7, 54.422, 18.6, 2.581, 1.337, 1803.987, 
  "", 597.029, 9.59, "", "", 37.746, 0.5, 64.83, 0.511}, 
 {"AFG", "Asia", "Afghanistan", "2020-11-06", 41975., 40., 91.571, 1557., 0., 
  3.143, 1078.263, 1.028, 2.352, 39.997, 0., 0.081, 1.17, "", "", "", "", "", 
  "", "", "", "", "", "", "", "", "", "", "", "", "", "", "", "", "", "", "", 
  "", "", 9.26, 3.8928341*^7, 54.422, 18.6, 2.581, 1.337, 1803.987, "", 
  597.029, 9.59, "", "", 37.746, 0.5, 64.83, 0.511}, 
 {"AFG", "Asia", "Afghanistan", "2020-11-07", 42033., 58., 86.857, 1559., 2., 
  3., 1079.753, 1.49, 2.231, 40.048, 0.051, 0.077, 1.19, "", "", "", "", "", 
  "", "", "", "", "", "", "", "", "", "", "", "", "", "", "", "", "", "", "", 
  "", "", 9.26, 3.8928341*^7, 54.422, 18.6, 2.581, 1.337, 1803.987, "", 
  597.029, 9.59, "", "", 37.746, 0.5, 64.83, 0.511}, 
 {"AFG", "Asia", "Afghanistan", "2020-11-08", 42159., 126., 94., 1565., 6., 
  3.857, 1082.99, 3.237, 2.415, 40.202, 0.154, 0.099, 1.21, "", "", "", "", 
  "", "", "", "", "", "", "", "", "", "", "", "", "", "", "", "", "", "", "", 
  "", "", "", 9.26, 3.8928341*^7, 54.422, 18.6, 2.581, 1.337, 1803.987, "", 
  597.029, 9.59, "", "", 37.746, 0.5, 64.83, 0.511}, 
 {"AFG", "Asia", "Afghanistan", "2020-11-09", 42297., 138., 94.857, 1577., 
  12., 4.714, 1086.535, 3.545, 2.437, 40.51, 0.308, 0.121, 1.23, "", "", "", 
  "", "", "", "", "", "", "", "", "", "", "", "", "", "", "", "", "", "", "", 
  "", "", "", "", 12.04, 3.8928341*^7, 54.422, 18.6, 2.581, 1.337, 1803.987, 
  "", 597.029, 9.59, "", "", 37.746, 0.5, 64.83, 0.511}, 
 {"AFG", "Asia", "Afghanistan", "2020-11-10", 42463., 166., 105., 1580., 3., 
  4.714, 1090.799, 4.264, 2.697, 40.587, 0.077, 0.121, 1.25, "", "", "", "", 
  "", "", "", "", "", "", "", "", "", "", "", "", "", "", "", "", "", "", "", 
  "", "", "", 12.04, 3.8928341*^7, 54.422, 18.6, 2.581, 1.337, 1803.987, "", 
  597.029, 9.59, "", "", 37.746, 0.5, 64.83, 0.511}, 
 {"AFG", "Asia", "Afghanistan", "2020-11-11", 42609., 146., 113.571, 1584., 
  4., 4.714, 1094.55, 3.75, 2.917, 40.69, 0.103, 0.121, 1.26, "", "", "", "", 
  "", "", "", "", "", "", "", "", "", "", "", "", "", "", "", "", "", "", "", 
  "", "", "", 12.04, 3.8928341*^7, 54.422, 18.6, 2.581, 1.337, 1803.987, "", 
  597.029, 9.59, "", "", 37.746, 0.5, 64.83, 0.511}, 
 {"AFG", "Asia", "Afghanistan", "2020-11-12", 42795., 186., 122.857, 1594., 
  10., 5.286, 1099.328, 4.778, 3.156, 40.947, 0.257, 0.136, 1.27, "", "", "", 
  "", "", "", "", "", "", "", "", "", "", "", "", "", "", "", "", "", "", "", 
  "", "", "", "", 12.04, 3.8928341*^7, 54.422, 18.6, 2.581, 1.337, 1803.987, 
  "", 597.029, 9.59, "", "", 37.746, 0.5, 64.83, 0.511}, 
 {"AFG", "Asia", "Afghanistan", "2020-11-13", 42969., 174., 142., 1598., 4., 
  5.857, 1103.797, 4.47, 3.648, 41.05, 0.103, 0.15, 1.27, "", "", "", "", "", 
  "", "", "", "", "", "", "", "", "", "", "", "", "", "", "", "", "", "", "", 
  "", "", 12.04, 3.8928341*^7, 54.422, 18.6, 2.581, 1.337, 1803.987, "", 
  597.029, 9.59, "", "", 37.746, 0.5, 64.83, 0.511}, 
 {"AFG", "Asia", "Afghanistan", "2020-11-14", 43035., 66., 143.143, 1608., 
  10., 7., 1105.493, 1.695, 3.677, 41.307, 0.257, 0.18, 1.27, "", "", "", "", 
  "", "", "", "", "", "", "", "", "", "", "", "", "", "", "", "", "", "", "", 
  "", "", "", 12.04, 3.8928341*^7, 54.422, 18.6, 2.581, 1.337, 1803.987, "", 
  597.029, 9.59, "", "", 37.746, 0.5, 64.83, 0.511}, 
 {"AFG", "Asia", "Afghanistan", "2020-11-15", 43240., 205., 154.429, 1620., 
  12., 7.857, 1110.759, 5.266, 3.967, 41.615, 0.308, 0.202, 1.27, "", "", "", 
  "", "", "", "", "", "", "", "", "", "", "", "", "", "", "", "", "", "", "", 
  "", "", "", "", 12.04, 3.8928341*^7, 54.422, 18.6, 2.581, 1.337, 1803.987, 
  "", 597.029, 9.59, "", "", 37.746, 0.5, 64.83, 0.511}, 
 {"AFG", "Asia", "Afghanistan", "2020-11-16", 43468., 228., 167.286, 1635., 
  15., 8.286, 1116.616, 5.857, 4.297, 42., 0.385, 0.213, 1.26, "", "", "", 
  "", "", "", "", "", "", "", "", "", "", "", "", "", "", "", "", "", "", "", 
  "", "", "", "", 12.04, 3.8928341*^7, 54.422, 18.6, 2.581, 1.337, 1803.987, 
  "", 597.029, 9.59, "", "", 37.746, 0.5, 64.83, 0.511}, 
 {"AFG", "Asia", "Afghanistan", "2020-11-17", 43681., 213., 174., 1641., 6., 
  8.714, 1122.087, 5.472, 4.47, 42.154, 0.154, 0.224, 1.25, "", "", "", "", 
  "", "", "", "", "", "", "", "", "", "", "", "", "", "", "", "", "", "", "", 
  "", "", "", 12.04, 3.8928341*^7, 54.422, 18.6, 2.581, 1.337, 1803.987, "", 
  597.029, 9.59, "", "", 37.746, 0.5, 64.83, 0.511}, 
 {"AFG", "Asia", "Afghanistan", "2020-11-18", 43924., 243., 187.857, 1648., 
  7., 9.143, 1128.33, 6.242, 4.826, 42.334, 0.18, 0.235, 1.24, "", "", "", 
  "", "", "", "", "", "", "", "", "", "", "", "", "", "", "", "", "", "", "", 
  "", "", "", "", 12.04, 3.8928341*^7, 54.422, 18.6, 2.581, 1.337, 1803.987, 
  "", 597.029, 9.59, "", "", 37.746, 0.5, 64.83, 0.511}, 
 {"AFG", "Asia", "Afghanistan", "2020-11-19", 44177., 253., 197.429, 1653., 
  5., 8.429, 1134.829, 6.499, 5.072, 42.463, 0.128, 0.217, 1.22, "", "", "", 
  "", "", "", "", "", "", "", "", "", "", "", "", "", "", "", "", "", "", "", 
  "", "", "", "", 12.04, 3.8928341*^7, 54.422, 18.6, 2.581, 1.337, 1803.987, 
  "", 597.029, 9.59, "", "", 37.746, 0.5, 64.83, 0.511}, 
 {"AFG", "Asia", "Afghanistan", "2020-11-20", 44363., 186., 199.143, 1666., 
  13., 9.714, 1139.607, 4.778, 5.116, 42.797, 0.334, 0.25, 1.2, "", "", "", 
  "", "", "", "", "", "", "", "", "", "", "", "", "", "", "", "", "", "", "", 
  "", "", "", "", 12.04, 3.8928341*^7, 54.422, 18.6, 2.581, 1.337, 1803.987, 
  "", 597.029, 9.59, "", "", 37.746, 0.5, 64.83, 0.511}, 
 {"AFG", "Asia", "Afghanistan", "2020-11-21", 44503., 140., 209.714, 1678., 
  12., 10., 1143.203, 3.596, 5.387, 43.105, 0.308, 0.257, 1.18, "", "", "", 
  "", "", "", "", "", "", "", "", "", "", "", "", "", "", "", "", "", "", "", 
  "", "", "", "", 12.04, 3.8928341*^7, 54.422, 18.6, 2.581, 1.337, 1803.987, 
  "", 597.029, 9.59, "", "", 37.746, 0.5, 64.83, 0.511}, 
 {"AFG", "Asia", "Afghanistan", "2020-11-22", 44706., 203., 209.429, 1690., 
  12., 10., 1148.418, 5.215, 5.38, 43.413, 0.308, 0.257, 1.15, "", "", "", 
  "", "", "", "", "", "", "", "", "", "", "", "", "", "", "", "", "", "", "", 
  "", "", "", "", 12.04, 3.8928341*^7, 54.422, 18.6, 2.581, 1.337, 1803.987, 
  "", 597.029, 9.59, "", "", 37.746, 0.5, 64.83, 0.511}, 
 {"AFG", "Asia", "Afghanistan", "2020-11-23", 44988., 282., 217.143, 1702., 
  12., 9.571, 1155.662, 7.244, 5.578, 43.721, 0.308, 0.246, 1.14, "", "", "", 
  "", "", "", "", "", "", "", "", "", "", "", "", "", "", "", "", "", "", "", 
  "", "", "", "", 12.04, 3.8928341*^7, 54.422, 18.6, 2.581, 1.337, 1803.987, 
  "", 597.029, 9.59, "", "", 37.746, 0.5, 64.83, 0.511}, 
 {"AFG", "Asia", "Afghanistan", "2020-11-24", 45174., 186., 213.286, 1715., 
  13., 10.571, 1160.44, 4.778, 5.479, 44.055, 0.334, 0.272, 1.11, "", "", "", 
  "", "", "", "", "", "", "", "", "", "", "", "", "", "", "", "", "", "", "", 
  "", "", "", "", 12.04, 3.8928341*^7, 54.422, 18.6, 2.581, 1.337, 1803.987, 
  "", 597.029, 9.59, "", "", 37.746, 0.5, 64.83, 0.511}, 
 {"AFG", "Asia", "Afghanistan", "2020-11-25", 45384., 210., 208.571, 1728., 
  13., 11.429, 1165.834, 5.395, 5.358, 44.389, 0.334, 0.294, 1.09, "", "", 
  "", "", "", "", "", "", "", "", "", "", "", "", "", "", "", "", "", "", "", 
  "", "", "", "", "", 12.04, 3.8928341*^7, 54.422, 18.6, 2.581, 1.337, 
  1803.987, "", 597.029, 9.59, "", "", 37.746, 0.5, 64.83, 0.511}, 
 {"AFG", "Asia", "Afghanistan", "2020-11-26", 45600., 216., 203.286, 1737., 
  9., 12., 1171.383, 5.549, 5.222, 44.62, 0.231, 0.308, 1.08, "", "", "", "", 
  "", "", "", "", "", "", "", "", "", "", "", "", "", "", "", "", "", "", "", 
  "", "", "", 12.04, 3.8928341*^7, 54.422, 18.6, 2.581, 1.337, 1803.987, "", 
  597.029, 9.59, "", "", 37.746, 0.5, 64.83, 0.511}, 
 {"AFG", "Asia", "Afghanistan", "2020-11-27", 45723., 123., 194.286, 1740., 
  3., 10.571, 1174.543, 3.16, 4.991, 44.698, 0.077, 0.272, 1.06, "", "", "", 
  "", "", "", "", "", "", "", "", "", "", "", "", "", "", "", "", "", "", "", 
  "", "", "", "", 12.04, 3.8928341*^7, 54.422, 18.6, 2.581, 1.337, 1803.987, 
  "", 597.029, 9.59, "", "", 37.746, 0.5, 64.83, 0.511}, 
 {"AFG", "Asia", "Afghanistan", "2020-11-28", 45844., 121., 191.571, 1752., 
  12., 10.571, 1177.651, 3.108, 4.921, 45.006, 0.308, 0.272, 1.05, "", "", 
  "", "", "", "", "", "", "", "", "", "", "", "", "", "", "", "", "", "", "", 
  "", "", "", "", "", 12.04, 3.8928341*^7, 54.422, 18.6, 2.581, 1.337, 
  1803.987, "", 597.029, 9.59, "", "", 37.746, 0.5, 64.83, 0.511}, 
 {"AFG", "Asia", "Afghanistan", "2020-11-29", 46116., 272., 201.429, 1774., 
  22., 12., 1184.638, 6.987, 5.174, 45.571, 0.565, 0.308, 1.04, "", "", "", 
  "", "", "", "", "", "", "", "", "", "", "", "", "", "", "", "", "", "", "", 
  "", "", "", "", 12.04, 3.8928341*^7, 54.422, 18.6, 2.581, 1.337, 1803.987, 
  "", 597.029, 9.59, "", "", 37.746, 0.5, 64.83, 0.511}, 
 {"AFG", "Asia", "Afghanistan", "2020-11-30", 46274., 158., 183.714, 1795., 
  21., 13.286, 1188.697, 4.059, 4.719, 46.11, 0.539, 0.341, 1.03, "", "", "", 
  "", "", "", "", "", "", "", "", "", "", "", "", "", "", "", "", "", "", "", 
  "", "", "", "", 12.04, 3.8928341*^7, 54.422, 18.6, 2.581, 1.337, 1803.987, 
  "", 597.029, 9.59, "", "", 37.746, 0.5, 64.83, 0.511}, 
 {"AFG", "Asia", "Afghanistan", "2020-12-01", 46516., 242., 191.714, 1822., 
  27., 15.286, 1194.913, 6.217, 4.925, 46.804, 0.694, 0.393, 1.02, "", "", 
  "", "", "", "", "", "", "", "", "", "", "", "", "", "", "", "", "", "", "", 
  "", "", "", "", "", 12.04, 3.8928341*^7, 54.422, 18.6, 2.581, 1.337, 
  1803.987, "", 597.029, 9.59, "", "", 37.746, 0.5, 64.83, 0.511}, 
 {"AFG", "Asia", "Afghanistan", "2020-12-02", 46718., 202., 190.571, 1841., 
  19., 16.143, 1200.103, 5.189, 4.895, 47.292, 0.488, 0.415, 1.01, "", "", 
  "", "", "", "", "", "", "", "", "", "", "", "", "", "", "", "", "", "", "", 
  "", "", "", "", "", 12.04, 3.8928341*^7, 54.422, 18.6, 2.581, 1.337, 
  1803.987, "", 597.029, 9.59, "", "", 37.746, 0.5, 64.83, 0.511}, 
 {"AFG", "Asia", "Afghanistan", "2020-12-03", 46837., 119., 176.714, 1846., 
  5., 15.571, 1203.159, 3.057, 4.539, 47.42, 0.128, 0.4, 1., "", "", "", "", 
  "", "", "", "", "", "", "", "", "", "", "", "", "", "", "", "", "", "", "", 
  "", "", "", 12.04, 3.8928341*^7, 54.422, 18.6, 2.581, 1.337, 1803.987, "", 
  597.029, 9.59, "", "", 37.746, 0.5, 64.83, 0.511}, 
 {"AFG", "Asia", "Afghanistan", "2020-12-04", 46837., 0., 159.143, 1846., 0., 
  15.143, 1203.159, 0., 4.088, 47.42, 0., 0.389, 1., "", "", "", "", "", "", 
  "", "", "", "", "", "", "", "", "", "", "", "", "", "", "", "", "", "", "", 
  "", 12.04, 3.8928341*^7, 54.422, 18.6, 2.581, 1.337, 1803.987, "", 597.029, 
  9.59, "", "", 37.746, 0.5, 64.83, 0.511}, {"AFG", "Asia", "Afghanistan", 
  "2020-12-05", 47072., 235., 175.429, 1864., 18., 16., 1209.196, 6.037, 
  4.506, 47.883, 0.462, 0.411, 1.01, "", "", "", "", "", "", "", "", "", "", 
  "", "", "", "", "", "", "", "", "", "", "", "", "", "", "", "", 12.04, 
  3.8928341*^7, 54.422, 18.6, 2.581, 1.337, 1803.987, "", 597.029, 9.59, "", 
  "", 37.746, 0.5, 64.83, 0.511}, {"AFG", "Asia", "Afghanistan", 
  "2020-12-06", 47306., 234., 170., 1874., 10., 14.286, 1215.207, 6.011, 
  4.367, 48.14, 0.257, 0.367, 1.01, "", "", "", "", "", "", "", "", "", "", 
  "", "", "", "", "", "", "", "", "", "", "", "", "", "", "", "", 12.04, 
  3.8928341*^7, 54.422, 18.6, 2.581, 1.337, 1803.987, "", 597.029, 9.59, "", 
  "", 37.746, 0.5, 64.83, 0.511}, {"AFG", "Asia", "Afghanistan", 
  "2020-12-07", 47516., 210., 177.429, 1900., 26., 15., 1220.602, 5.395, 
  4.558, 48.808, 0.668, 0.385, 1., "", "", "", "", "", "", "", "", "", "", 
  "", "", "", "", "", "", "", "", "", "", "", "", "", "", "", "", 12.04, 
  3.8928341*^7, 54.422, 18.6, 2.581, 1.337, 1803.987, "", 597.029, 9.59, "", 
  "", 37.746, 0.5, 64.83, 0.511}, {"AFG", "Asia", "Afghanistan", 
  "2020-12-08", 47716., 200., 171.429, 1906., 6., 12., 1225.739, 5.138, 
  4.404, 48.962, 0.154, 0.308, 1., "", "", "", "", "", "", "", "", "", "", 
  "", "", "", "", "", "", "", "", "", "", "", "", "", "", "", "", 12.04, 
  3.8928341*^7, 54.422, 18.6, 2.581, 1.337, 1803.987, "", 597.029, 9.59, "", 
  "", 37.746, 0.5, 64.83, 0.511}, {"AFG", "Asia", "Afghanistan", 
  "2020-12-09", 47851., 135., 161.857, 1919., 13., 11.143, 1229.207, 3.468, 
  4.158, 49.296, 0.334, 0.286, 0.99, "", "", "", "", "", "", "", "", "", "", 
  "", "", "", "", "", "", "", "", "", "", "", "", "", "", "", "", 12.04, 
  3.8928341*^7, 54.422, 18.6, 2.581, 1.337, 1803.987, "", 597.029, 9.59, "", 
  "", 37.746, 0.5, 64.83, 0.511}, {"AFG", "Asia", "Afghanistan", 
  "2020-12-10", 48053., 202., 173.714, 1935., 16., 12.714, 1234.396, 5.189, 
  4.462, 49.707, 0.411, 0.327, 0.99, "", "", "", "", "", "", "", "", "", "", 
  "", "", "", "", "", "", "", "", "", "", "", "", "", "", "", "", 12.04, 
  3.8928341*^7, 54.422, 18.6, 2.581, 1.337, 1803.987, "", 597.029, 9.59, "", 
  "", 37.746, 0.5, 64.83, 0.511}, {"AFG", "Asia", "Afghanistan", 
  "2020-12-11", 48116., 63., 182.714, 1945., 10., 14.143, 1236.015, 1.618, 
  4.694, 49.964, 0.257, 0.363, 0.99, "", "", "", "", "", "", "", "", "", "", 
  "", "", "", "", "", "", "", "", "", "", "", "", "", "", "", "", 12.04, 
  3.8928341*^7, 54.422, 18.6, 2.581, 1.337, 1803.987, "", 597.029, 9.59, "", 
  "", 37.746, 0.5, 64.83, 0.511}, {"AFG", "Asia", "Afghanistan", 
  "2020-12-12", 48229., 113., 165.286, 1956., 11., 13.143, 1238.917, 2.903, 
  4.246, 50.246, 0.283, 0.338, 1., "", "", "", "", "", "", "", "", "", "", 
  "", "", "", "", "", "", "", "", "", "", "", "", "", "", "", "", 12.04, 
  3.8928341*^7, 54.422, 18.6, 2.581, 1.337, 1803.987, "", 597.029, 9.59, "", 
  "", 37.746, 0.5, 64.83, 0.511}, {"AFG", "Asia", "Afghanistan", 
  "2020-12-13", 48527., 298., 174.429, 1965., 9., 13., 1246.573, 7.655, 
  4.481, 50.477, 0.231, 0.334, 1.01, "", "", "", "", "", "", "", "", "", "", 
  "", "", "", "", "", "", "", "", "", "", "", "", "", "", "", "", 12.04, 
  3.8928341*^7, 54.422, 18.6, 2.581, 1.337, 1803.987, "", 597.029, 9.59, "", 
  "", 37.746, 0.5, 64.83, 0.511}, {"AFG", "Asia", "Afghanistan", 
  "2020-12-14", 48718., 191., 171.714, 1969., 4., 9.857, 1251.479, 4.906, 
  4.411, 50.58, 0.103, 0.253, 1., "", "", "", "", "", "", "", "", "", "", "", 
  "", "", "", "", "", "", "", "", "", "", "", "", "", "", "", 12.04, 
  3.8928341*^7, 54.422, 18.6, 2.581, 1.337, 1803.987, "", 597.029, 9.59, "", 
  "", 37.746, 0.5, 64.83, 0.511}, {"AFG", "Asia", "Afghanistan", 
  "2020-12-15", 48952., 234., 176.571, 1995., 26., 12.714, 1257.49, 6.011, 
  4.536, 51.248, 0.668, 0.327, 1., "", "", "", "", "", "", "", "", "", "", 
  "", "", "", "", "", "", "", "", "", "", "", "", "", "", "", "", 12.04, 
  3.8928341*^7, 54.422, 18.6, 2.581, 1.337, 1803.987, "", 597.029, 9.59, "", 
  "", 37.746, 0.5, 64.83, 0.511}, {"AFG", "Asia", "Afghanistan", 
  "2020-12-16", 49161., 209., 187.143, 2011., 16., 13.143, 1262.859, 5.369, 
  4.807, 51.659, 0.411, 0.338, 0.99, "", "", "", "", "", "", "", "", "", "", 
  "", "", "", "", "", "", "", "", "", "", "", "", "", "", "", "", 12.04, 
  3.8928341*^7, 54.422, 18.6, 2.581, 1.337, 1803.987, "", 597.029, 9.59, "", 
  "", 37.746, 0.5, 64.83, 0.511}, {"AFG", "Asia", "Afghanistan", 
  "2020-12-17", 49378., 217., 189.286, 2025., 14., 12.857, 1268.433, 5.574, 
  4.862, 52.019, 0.36, 0.33, 0.97, "", "", "", "", "", "", "", "", "", "", 
  "", "", "", "", "", "", "", "", "", "", "", "", "", "", "", "", 12.04, 
  3.8928341*^7, 54.422, 18.6, 2.581, 1.337, 1803.987, "", 597.029, 9.59, "", 
  "", 37.746, 0.5, 64.83, 0.511}, {"AFG", "Asia", "Afghanistan", 
  "2020-12-18", 49621., 243., 215., 2030., 5., 12.143, 1274.675, 6.242, 
  5.523, 52.147, 0.128, 0.312, 0.96, "", "", "", "", "", "", "", "", "", "", 
  "", "", "", "", "", "", "", "", "", "", "", "", "", "", "", "", 12.04, 
  3.8928341*^7, 54.422, 18.6, 2.581, 1.337, 1803.987, "", 597.029, 9.59, "", 
  "", 37.746, 0.5, 64.83, 0.511}, {"AFG", "Asia", "Afghanistan", 
  "2020-12-19", 49681., 60., 207.429, 2047., 17., 13., 1276.217, 1.541, 
  5.328, 52.584, 0.437, 0.334, 0.93, "", "", "", "", "", "", "", "", "", "", 
  "", "", "", "", "", "", "", "", "", "", "", "", "", "", "", "", 12.04, 
  3.8928341*^7, 54.422, 18.6, 2.581, 1.337, 1803.987, "", 597.029, 9.59, "", 
  "", 37.746, 0.5, 64.83, 0.511}, {"AFG", "Asia", "Afghanistan", 
  "2020-12-20", 49817., 136., 184.286, 2067., 20., 14.571, 1279.71, 3.494, 
  4.734, 53.098, 0.514, 0.374, 0.91, "", "", "", "", "", "", "", "", "", "", 
  "", "", "", "", "", "", "", "", "", "", "", "", "", "", "", "", 12.04, 
  3.8928341*^7, 54.422, 18.6, 2.581, 1.337, 1803.987, "", 597.029, 9.59, "", 
  "", 37.746, 0.5, 64.83, 0.511}, {"AFG", "Asia", "Afghanistan", 
  "2020-12-21", 50013., 196., 185., 2082., 15., 16.143, 1284.745, 5.035, 
  4.752, 53.483, 0.385, 0.415, 0.9, "", "", "", "", "", "", "", "", "", "", 
  "", "", "", "", "", "", "", "", "", "", "", "", "", "", "", "", 12.04, 
  3.8928341*^7, 54.422, 18.6, 2.581, 1.337, 1803.987, "", 597.029, 9.59, "", 
  "", 37.746, 0.5, 64.83, 0.511}, {"AFG", "Asia", "Afghanistan", 
  "2020-12-22", 50190., 177., 176.857, 2096., 14., 14.429, 1289.292, 4.547, 
  4.543, 53.843, 0.36, 0.371, 0.89, "", "", "", "", "", "", "", "", "", "", 
  "", "", "", "", "", "", "", "", "", "", "", "", "", "", "", "", 12.04, 
  3.8928341*^7, 54.422, 18.6, 2.581, 1.337, 1803.987, "", 597.029, 9.59, "", 
  "", 37.746, 0.5, 64.83, 0.511}, {"AFG", "Asia", "Afghanistan", 
  "2020-12-23", 50433., 243., 181.714, 2117., 21., 15.143, 1295.534, 6.242, 
  4.668, 54.382, 0.539, 0.389, 0.87, "", "", "", "", "", "", "", "", "", "", 
  "", "", "", "", "", "", "", "", "", "", "", "", "", "", "", "", 12.04, 
  3.8928341*^7, 54.422, 18.6, 2.581, 1.337, 1803.987, "", 597.029, 9.59, "", 
  "", 37.746, 0.5, 64.83, 0.511}, {"AFG", "Asia", "Afghanistan", 
  "2020-12-24", 50655., 222., 182.429, 2126., 9., 14.429, 1301.237, 5.703, 
  4.686, 54.613, 0.231, 0.371, 0.85, "", "", "", "", "", "", "", "", "", "", 
  "", "", "", "", "", "", "", "", "", "", "", "", "", "", "", "", 12.04, 
  3.8928341*^7, 54.422, 18.6, 2.581, 1.337, 1803.987, "", 597.029, 9.59, "", 
  "", 37.746, 0.5, 64.83, 0.511}, {"AFG", "Asia", "Afghanistan", 
  "2020-12-25", 50810., 155., 169.857, 2139., 13., 15.571, 1305.219, 3.982, 
  4.363, 54.947, 0.334, 0.4, 0.82, "", "", "", "", "", "", "", "", "", "", 
  "", "", "", "", "", "", "", "", "", "", "", "", "", "", "", "", 12.04, 
  3.8928341*^7, 54.422, 18.6, 2.581, 1.337, 1803.987, "", 597.029, 9.59, "", 
  "", 37.746, 0.5, 64.83, 0.511}, {"AFG", "Asia", "Afghanistan", 
  "2020-12-26", 50886., 76., 172.143, 2149., 10., 14.571, 1307.171, 1.952, 
  4.422, 55.204, 0.257, 0.374, 0.78, "", "", "", "", "", "", "", "", "", "", 
  "", "", "", "", "", "", "", "", "", "", "", "", "", "", "", "", 12.04, 
  3.8928341*^7, 54.422, 18.6, 2.581, 1.337, 1803.987, "", 597.029, 9.59, "", 
  "", 37.746, 0.5, 64.83, 0.511}, {"AFG", "Asia", "Afghanistan", 
  "2020-12-27", 51039., 153., 174.571, 2160., 11., 13.286, 1311.101, 3.93, 
  4.484, 55.487, 0.283, 0.341, 0.75, "", "", "", "", "", "", "", "", "", "", 
  "", "", "", "", "", "", "", "", "", "", "", "", "", "", "", "", 12.04, 
  3.8928341*^7, 54.422, 18.6, 2.581, 1.337, 1803.987, "", 597.029, 9.59, "", 
  "", 37.746, 0.5, 64.83, 0.511}, {"AFG", "Asia", "Afghanistan", 
  "2020-12-28", 51280., 241., 181., 2174., 14., 13.143, 1317.292, 6.191, 
  4.65, 55.846, 0.36, 0.338, 0.72, "", "", "", "", "", "", "", "", "", "", 
  "", "", "", "", "", "", "", "", "", "", "", "", "", "", "", "", 12.04, 
  3.8928341*^7, 54.422, 18.6, 2.581, 1.337, 1803.987, "", 597.029, 9.59, "", 
  "", 37.746, 0.5, 64.83, 0.511}, {"AFG", "Asia", "Afghanistan", 
  "2020-12-29", 51350., 70., 165.714, 2179., 5., 11.857, 1319.09, 1.798, 
  4.257, 55.975, 0.128, 0.305, 0.67, "", "", "", "", "", "", "", "", "", "", 
  "", "", "", "", "", "", "", "", "", "", "", "", "", "", "", "", 12.04, 
  3.8928341*^7, 54.422, 18.6, 2.581, 1.337, 1803.987, "", 597.029, 9.59, "", 
  "", 37.746, 0.5, 64.83, 0.511}, {"AFG", "Asia", "Afghanistan", 
  "2020-12-30", 51405., 55., 138.857, 2181., 2., 9.143, 1320.503, 1.413, 
  3.567, 56.026, 0.051, 0.235, 0.63, "", "", "", "", "", "", "", "", "", "", 
  "", "", "", "", "", "", "", "", "", "", "", "", "", "", "", "", 12.04, 
  3.8928341*^7, 54.422, 18.6, 2.581, 1.337, 1803.987, "", 597.029, 9.59, "", 
  "", 37.746, 0.5, 64.83, 0.511}, {"AFG", "Asia", "Afghanistan", 
  "2020-12-31", 51526., 121., 124.429, 2191., 10., 9.286, 1323.612, 3.108, 
  3.196, 56.283, 0.257, 0.239, 0.59, "", "", "", "", "", "", "", "", "", "", 
  "", "", "", "", "", "", "", "", "", "", "", "", "", "", "", "", 12.04, 
  3.8928341*^7, 54.422, 18.6, 2.581, 1.337, 1803.987, "", 597.029, 9.59, "", 
  "", 37.746, 0.5, 64.83, 0.511}, {"AFG", "Asia", "Afghanistan", 
  "2021-01-01", 51526., 0., 102.286, 2191., 0., 7.429, 1323.612, 0., 2.628, 
  56.283, 0., 0.191, 0.56, "", "", "", "", "", "", "", "", "", "", "", "", 
  "", "", "", "", "", "", "", "", "", "", "", "", "", "", 12.04, 
  3.8928341*^7, 54.422, 18.6, 2.581, 1.337, 1803.987, "", 597.029, 9.59, "", 
  "", 37.746, 0.5, 64.83, 0.511}, {"AFG", "Asia", "Afghanistan", 
  "2021-01-02", 51526., 0., 91.429, 2191., 0., 6., 1323.612, 0., 2.349, 
  56.283, 0., 0.154, 0.54, "", "", "", "", "", "", "", "", "", "", "", "", 
  "", "", "", "", "", "", "", "", "", "", "", "", "", "", 12.04, 
  3.8928341*^7, 54.422, 18.6, 2.581, 1.337, 1803.987, "", 597.029, 9.59, "", 
  "", 37.746, 0.5, 64.83, 0.511}, {"AFG", "Asia", "Afghanistan", 
  "2021-01-03", 51526., 0., 69.571, 2191., 0., 4.429, 1323.612, 0., 1.787, 
  56.283, 0., 0.114, 0.52, "", "", "", "", "", "", "", "", "", "", "", "", 
  "", "", "", "", "", "", "", "", "", "", "", "", "", "", 12.04, 
  3.8928341*^7, 54.422, 18.6, 2.581, 1.337, 1803.987, "", 597.029, 9.59, "", 
  "", 37.746, 0.5, 64.83, 0.511}, {"AFG", "Asia", "Afghanistan", 
  "2021-01-04", 53011., 1485., 247.286, 2237., 46., 9., 1361.759, 38.147, 
  6.352, 57.465, 1.182, 0.231, 0.51, "", "", "", "", "", "", "", "", "", "", 
  "", "", "", "", "", "", "", "", "", "", "", "", "", "", "", "", 12.04, 
  3.8928341*^7, 54.422, 18.6, 2.581, 1.337, 1803.987, "", 597.029, 9.59, "", 
  "", 37.746, 0.5, 64.83, 0.511}, {"AFG", "Asia", "Afghanistan", 
  "2021-01-05", 53105., 94., 250.714, 2244., 7., 9.286, 1364.173, 2.415, 
  6.44, 57.644, 0.18, 0.239, 0.51, "", "", "", "", "", "", "", "", "", "", 
  "", "", "", "", "", "", "", "", "", "", "", "", "", "", "", "", 12.04, 
  3.8928341*^7, 54.422, 18.6, 2.581, 1.337, 1803.987, "", 597.029, 9.59, "", 
  "", 37.746, 0.5, 64.83, 0.511}, {"AFG", "Asia", "Afghanistan", 
  "2021-01-06", 53105., 0., 242.857, 2244., 0., 9., 1364.173, 0., 6.239, 
  57.644, 0., 0.231, 0.51, "", "", "", "", "", "", "", "", "", "", "", "", 
  "", "", "", "", "", "", "", "", "", "", "", "", "", "", 12.04, 
  3.8928341*^7, 54.422, 18.6, 2.581, 1.337, 1803.987, "", 597.029, 9.59, "", 
  "", 37.746, 0.5, 64.83, 0.511}, {"AFG", "Asia", "Afghanistan", 
  "2021-01-07", 53207., 102., 240.143, 2253., 9., 8.857, 1366.793, 2.62, 
  6.169, 57.876, 0.231, 0.228, 0.51, "", "", "", "", "", "", "", "", "", "", 
  "", "", "", "", "", "", "", "", "", "", "", "", "", "", "", "", 12.04, 
  3.8928341*^7, 54.422, 18.6, 2.581, 1.337, 1803.987, "", 597.029, 9.59, "", 
  "", 37.746, 0.5, 64.83, 0.511}, {"AFG", "Asia", "Afghanistan", 
  "2021-01-08", 53332., 125., 258., 2257., 4., 9.429, 1370.004, 3.211, 6.628, 
  57.978, 0.103, 0.242, 0.53, "", "", "", "", "", "", "", "", "", "", "", "", 
  "", "", "", "", "", "", "", "", "", "", "", "", "", "", 12.04, 
  3.8928341*^7, 54.422, 18.6, 2.581, 1.337, 1803.987, "", 597.029, 9.59, "", 
  "", 37.746, 0.5, 64.83, 0.511}, {"AFG", "Asia", "Afghanistan", 
  "2021-01-09", 53400., 68., 267.714, 2264., 7., 10.429, 1371.751, 1.747, 
  6.877, 58.158, 0.18, 0.268, 0.54, "", "", "", "", "", "", "", "", "", "", 
  "", "", "", "", "", "", "", "", "", "", "", "", "", "", "", "", 12.04, 
  3.8928341*^7, 54.422, 18.6, 2.581, 1.337, 1803.987, "", 597.029, 9.59, "", 
  "", 37.746, 0.5, 64.83, 0.511}, {"AFG", "Asia", "Afghanistan", 
  "2021-01-10", 53489., 89., 280.429, 2277., 13., 12.286, 1374.037, 2.286, 
  7.204, 58.492, 0.334, 0.316, 0.55, "", "", "", "", "", "", "", "", "", "", 
  "", "", "", "", "", "", "", "", "", "", "", "", "", "", "", "", 12.04, 
  3.8928341*^7, 54.422, 18.6, 2.581, 1.337, 1803.987, "", 597.029, 9.59, "", 
  "", 37.746, 0.5, 64.83, 0.511}, {"AFG", "Asia", "Afghanistan", 
  "2021-01-11", 53538., 49., 75.286, 2288., 11., 7.286, 1375.296, 1.259, 
  1.934, 58.775, 0.283, 0.187, 0.56, "", "", "", "", "", "", "", "", "", "", 
  "", "", "", "", "", "", "", "", "", "", "", "", "", "", "", "", 12.04, 
  3.8928341*^7, 54.422, 18.6, 2.581, 1.337, 1803.987, "", 597.029, 9.59, "", 
  "", 37.746, 0.5, 64.83, 0.511}, {"AFG", "Asia", "Afghanistan", 
  "2021-01-12", 53584., 46., 68.429, 2301., 13., 8.143, 1376.478, 1.182, 
  1.758, 59.109, 0.334, 0.209, 0.58, "", "", "", "", "", "", "", "", "", "", 
  "", "", "", "", "", "", "", "", "", "", "", "", "", "", "", "", 12.04, 
  3.8928341*^7, 54.422, 18.6, 2.581, 1.337, 1803.987, "", 597.029, 9.59, "", 
  "", 37.746, 0.5, 64.83, 0.511}, {"AFG", "Asia", "Afghanistan", 
  "2021-01-13", 53584., 0., 68.429, 2301., 0., 8.143, 1376.478, 0., 1.758, 
  59.109, 0., 0.209, 0.6, "", "", "", "", "", "", "", "", "", "", "", "", "", 
  "", "", "", "", "", "", "", "", "", "", "", "", "", 12.04, 3.8928341*^7, 
  54.422, 18.6, 2.581, 1.337, 1803.987, "", 597.029, 9.59, "", "", 37.746, 
  0.5, 64.83, 0.511}, {"AFG", "Asia", "Afghanistan", "2021-01-14", 53775., 
  191., 81.143, 2314., 13., 8.714, 1381.384, 4.906, 2.084, 59.443, 0.334, 
  0.224, 0.64, "", "", "", "", "", "", "", "", "", "", "", "", "", "", "", 
  "", "", "", "", "", "", "", "", "", "", "", 12.04, 3.8928341*^7, 54.422, 
  18.6, 2.581, 1.337, 1803.987, "", 597.029, 9.59, "", "", 37.746, 0.5, 
  64.83, 0.511}, {"AFG", "Asia", "Afghanistan", "2021-01-15", 53831., 56., 
  71.286, 2324., 10., 9.571, 1382.823, 1.439, 1.831, 59.699, 0.257, 0.246, 
  0.66, "", "", "", "", "", "", "", "", "", "", "", "", "", "", "", "", "", 
  "", "", "", "", "", "", "", "", "", 12.04, 3.8928341*^7, 54.422, 18.6, 
  2.581, 1.337, 1803.987, "", 597.029, 9.59, "", "", 37.746, 0.5, 64.83, 
  0.511}, {"AFG", "Asia", "Afghanistan", "2021-01-16", 53938., 107., 76.857, 
  2336., 12., 10.286, 1385.572, 2.749, 1.974, 60.008, 0.308, 0.264, 0.68, "", 
  "", "", "", "", "", "", "", "", "", "", "", "", "", "", "", "", "", "", "", 
  "", "", "", "", "", "", 12.04, 3.8928341*^7, 54.422, 18.6, 2.581, 1.337, 
  1803.987, "", 597.029, 9.59, "", "", 37.746, 0.5, 64.83, 0.511}, 
 {"AFG", "Asia", "Afghanistan", "2021-01-17", 53984., 46., 70.714, 2339., 3., 
  8.857, 1386.753, 1.182, 1.817, 60.085, 0.077, 0.228, 0.7, "", "", "", "", 
  "", "", "", "", "", "", "", "", "", "", "", "", "", "", "", "", "", "", "", 
  "", "", "", 12.04, 3.8928341*^7, 54.422, 18.6, 2.581, 1.337, 1803.987, "", 
  597.029, 9.59, "", "", 37.746, 0.5, 64.83, 0.511}, 
 {"AFG", "Asia", "Afghanistan", "2021-01-18", 54062., 78., 74.857, 2343., 4., 
  7.857, 1388.757, 2.004, 1.923, 60.188, 0.103, 0.202, 0.72, "", "", "", "", 
  "", "", "", "", "", "", "", "", "", "", "", "", "", "", "", "", "", "", "", 
  "", "", "", 12.04, 3.8928341*^7, 54.422, 18.6, 2.581, 1.337, 1803.987, "", 
  597.029, 9.59, "", "", 37.746, 0.5, 64.83, 0.511}, 
 {"AFG", "Asia", "Afghanistan", "2021-01-19", 54141., 79., 79.571, 2346., 3., 
  6.429, 1390.786, 2.029, 2.044, 60.265, 0.077, 0.165, 0.73, "", "", "", "", 
  "", "", "", "", "", "", "", "", "", "", "", "", "", "", "", "", "", "", "", 
  "", "", "", 12.04, 3.8928341*^7, 54.422, 18.6, 2.581, 1.337, 1803.987, "", 
  597.029, 9.59, "", "", 37.746, 0.5, 64.83, 0.511}, 
 {"AFG", "Asia", "Afghanistan", "2021-01-20", 54278., 137., 99.143, 2354., 
  8., 7.571, 1394.306, 3.519, 2.547, 60.47, 0.206, 0.194, 0.75, "", "", "", 
  "", "", "", "", "", "", "", "", "", "", "", "", "", "", "", "", "", "", "", 
  "", "", "", "", 12.04, 3.8928341*^7, 54.422, 18.6, 2.581, 1.337, 1803.987, 
  "", 597.029, 9.59, "", "", 37.746, 0.5, 64.83, 0.511}, 
 {"AFG", "Asia", "Afghanistan", "2021-01-21", 54403., 125., 89.714, 2363., 
  9., 7., 1397.517, 3.211, 2.305, 60.701, 0.231, 0.18, 0.75, "", "", "", "", 
  "", "", "", "", "", "", "", "", "", "", "", "", "", "", "", "", "", "", "", 
  "", "", "", 12.04, 3.8928341*^7, 54.422, 18.6, 2.581, 1.337, 1803.987, "", 
  597.029, 9.59, "", "", 37.746, 0.5, 64.83, 0.511}, 
 {"AFG", "Asia", "Afghanistan", "2021-01-22", 54483., 80., 93.143, 2370., 7., 
  6.571, 1399.572, 2.055, 2.393, 60.881, 0.18, 0.169, 0.75, "", "", "", "", 
  "", "", "", "", "", "", "", "", "", "", "", "", "", "", "", "", "", "", "", 
  "", "", "", 12.04, 3.8928341*^7, 54.422, 18.6, 2.581, 1.337, 1803.987, "", 
  597.029, 9.59, "", "", 37.746, 0.5, 64.83, 0.511}, 
 {"AFG", "Asia", "Afghanistan", "2021-01-23", 54559., 76., 88.714, 2373., 3., 
  5.286, 1401.524, 1.952, 2.279, 60.958, 0.077, 0.136, 0.74, "", "", "", "", 
  "", "", "", "", "", "", "", "", "", "", "", "", "", "", "", "", "", "", "", 
  "", "", "", 12.04, 3.8928341*^7, 54.422, 18.6, 2.581, 1.337, 1803.987, "", 
  597.029, 9.59, "", "", 37.746, 0.5, 64.83, 0.511}, 
 {"AFG", "Asia", "Afghanistan", "2021-01-24", 54595., 36., 87.286, 2378., 5., 
  5.571, 1402.449, 0.925, 2.242, 61.087, 0.128, 0.143, 0.74, "", "", "", "", 
  "", "", "", "", "", "", "", "", "", "", "", "", "", "", "", "", "", "", "", 
  "", "", "", 12.04, 3.8928341*^7, 54.422, 18.6, 2.581, 1.337, 1803.987, "", 
  597.029, 9.59, "", "", 37.746, 0.5, 64.83, 0.511}, 
 {"AFG", "Asia", "Afghanistan", "2021-01-25", 54672., 77., 87.143, 2385., 7., 
  6., 1404.427, 1.978, 2.239, 61.266, 0.18, 0.154, 0.74, "", "", "", "", "", 
  "", "", "", "", "", "", "", "", "", "", "", "", "", "", "", "", "", "", "", 
  "", "", 12.04, 3.8928341*^7, 54.422, 18.6, 2.581, 1.337, 1803.987, "", 
  597.029, 9.59, "", "", 37.746, 0.5, 64.83, 0.511}, 
 {"AFG", "Asia", "Afghanistan", "2021-01-26", 54750., 78., 87., 2389., 4., 
  6.143, 1406.43, 2.004, 2.235, 61.369, 0.103, 0.158, 0.73, "", "", "", "", 
  "", "", "", "", "", "", "", "", "", "", "", "", "", "", "", "", "", "", "", 
  "", "", "", 12.04, 3.8928341*^7, 54.422, 18.6, 2.581, 1.337, 1803.987, "", 
  597.029, 9.59, "", "", 37.746, 0.5, 64.83, 0.511}, 
 {"AFG", "Asia", "Afghanistan", "2021-01-27", 54854., 104., 82.286, 2389., 
  0., 5., 1409.102, 2.672, 2.114, 61.369, 0., 0.128, 0.73, "", "", "", "", 
  "", "", "", "", "", "", "", "", "", "", "", "", "", "", "", "", "", "", "", 
  "", "", "", 12.04, 3.8928341*^7, 54.422, 18.6, 2.581, 1.337, 1803.987, "", 
  597.029, 9.59, "", "", 37.746, 0.5, 64.83, 0.511}, 
 {"AFG", "Asia", "Afghanistan", "2021-01-28", 54891., 37., 69.714, 2397., 8., 
  4.857, 1410.052, 0.95, 1.791, 61.575, 0.206, 0.125, 0.71, "", "", "", "", 
  "", "", "", "", "", "", "", "", "", "", "", "", "", "", "", "", "", "", "", 
  "", "", "", 12.04, 3.8928341*^7, 54.422, 18.6, 2.581, 1.337, 1803.987, "", 
  597.029, 9.59, "", "", 37.746, 0.5, 64.83, 0.511}, 
 {"AFG", "Asia", "Afghanistan", "2021-01-29", 54939., 48., 65.143, 2399., 2., 
  4.143, 1411.285, 1.233, 1.673, 61.626, 0.051, 0.106, 0.71, "", "", "", "", 
  "", "", "", "", "", "", "", "", "", "", "", "", "", "", "", "", "", "", "", 
  "", "", "", 12.04, 3.8928341*^7, 54.422, 18.6, 2.581, 1.337, 1803.987, "", 
  597.029, 9.59, "", "", 37.746, 0.5, 64.83, 0.511}, 
 {"AFG", "Asia", "Afghanistan", "2021-01-30", 55008., 69., 64.143, 2400., 1., 
  3.857, 1413.058, 1.772, 1.648, 61.652, 0.026, 0.099, 0.7, "", "", "", "", 
  "", "", "", "", "", "", "", "", "", "", "", "", "", "", "", "", "", "", "", 
  "", "", "", 12.04, 3.8928341*^7, 54.422, 18.6, 2.581, 1.337, 1803.987, "", 
  597.029, 9.59, "", "", 37.746, 0.5, 64.83, 0.511}, 
 {"AFG", "Asia", "Afghanistan", "2021-01-31", 55023., 15., 61.143, 2400., 0., 
  3.143, 1413.443, 0.385, 1.571, 61.652, 0., 0.081, 0.7, "", "", "", "", "", 
  "", "", "", "", "", "", "", "", "", "", "", "", "", "", "", "", "", "", "", 
  "", "", 12.04, 3.8928341*^7, 54.422, 18.6, 2.581, 1.337, 1803.987, "", 
  597.029, 9.59, "", "", 37.746, 0.5, 64.83, 0.511}, 
 {"AFG", "Asia", "Afghanistan", "2021-02-01", 55059., 36., 55.286, 2404., 4., 
  2.714, 1414.368, 0.925, 1.42, 61.754, 0.103, 0.07, 0.69, "", "", "", "", 
  "", "", "", "", "", "", "", "", "", "", "", "", "", "", "", "", "", "", "", 
  "", "", "", 12.04, 3.8928341*^7, 54.422, 18.6, 2.581, 1.337, 1803.987, "", 
  597.029, 9.59, "", "", 37.746, 0.5, 64.83, 0.511}, 
 {"AFG", "Asia", "Afghanistan", "2021-02-02", 55121., 62., 53., 2405., 1., 
  2.286, 1415.961, 1.593, 1.361, 61.78, 0.026, 0.059, 0.7, "", "", "", "", 
  "", "", "", "", "", "", "", "", "", "", "", "", "", "", "", "", "", "", "", 
  "", "", "", 12.04, 3.8928341*^7, 54.422, 18.6, 2.581, 1.337, 1803.987, "", 
  597.029, 9.59, "", "", 37.746, 0.5, 64.83, 0.511}, 
 {"AFG", "Asia", "Afghanistan", "2021-02-03", 55174., 53., 45.714, 2406., 1., 
  2.429, 1417.322, 1.361, 1.174, 61.806, 0.026, 0.062, 0.69, "", "", "", "", 
  "", "", "", "", "", "", "", "", "", "", "", "", "", "", "", "", "", "", "", 
  "", "", "", 12.04, 3.8928341*^7, 54.422, 18.6, 2.581, 1.337, 1803.987, "", 
  597.029, 9.59, "", "", 37.746, 0.5, 64.83, 0.511}, 
 {"AFG", "Asia", "Afghanistan", "2021-02-04", 55231., 57., 48.571, 2407., 1., 
  1.429, 1418.786, 1.464, 1.248, 61.832, 0.026, 0.037, 0.69, "", "", "", "", 
  "", "", "", "", "", "", "", "", "", "", "", "", "", "", "", "", "", "", "", 
  "", "", "", 12.04, 3.8928341*^7, 54.422, 18.6, 2.581, 1.337, 1803.987, "", 
  597.029, 9.59, "", "", 37.746, 0.5, 64.83, 0.511}, 
 {"AFG", "Asia", "Afghanistan", "2021-02-05", 55265., 34., 46.571, 2407., 0., 
  1.143, 1419.66, 0.873, 1.196, 61.832, 0., 0.029, 0.68, "", "", "", "", "", 
  "", "", "", "", "", "", "", "", "", "", "", "", "", "", "", "", "", "", "", 
  "", "", 12.04, 3.8928341*^7, 54.422, 18.6, 2.581, 1.337, 1803.987, "", 
  597.029, 9.59, "", "", 37.746, 0.5, 64.83, 0.511}, 
 {"AFG", "Asia", "Afghanistan", "2021-02-06", 55330., 65., 46., 2408., 1., 
  1.143, 1421.33, 1.67, 1.182, 61.857, 0.026, 0.029, 0.67, "", "", "", "", 
  "", "", "", "", "", "", "", "", "", "", "", "", "", "", "", "", "", "", "", 
  "", "", "", 12.04, 3.8928341*^7, 54.422, 18.6, 2.581, 1.337, 1803.987, "", 
  597.029, 9.59, "", "", 37.746, 0.5, 64.83, 0.511}, 
 {"AFG", "Asia", "Afghanistan", "2021-02-07", 55335., 5., 44.571, 2410., 2., 
  1.429, 1421.458, 0.128, 1.145, 61.909, 0.051, 0.037, 0.65, "", "", "", "", 
  "", "", "", "", "", "", "", "", "", "", "", "", "", "", "", "", "", "", "", 
  "", "", "", 12.04, 3.8928341*^7, 54.422, 18.6, 2.581, 1.337, 1803.987, "", 
  597.029, 9.59, "", "", 37.746, 0.5, 64.83, 0.511}, 
 {"AFG", "Asia", "Afghanistan", "2021-02-08", 55359., 24., 42.857, 2413., 3., 
  1.286, 1422.074, 0.617, 1.101, 61.986, 0.077, 0.033, 0.64, "", "", "", "", 
  "", "", "", "", "", "", "", "", "", "", "", "", "", "", "", "", "", "", "", 
  "", "", "", 12.04, 3.8928341*^7, 54.422, 18.6, 2.581, 1.337, 1803.987, "", 
  597.029, 9.59, "", "", 37.746, 0.5, 64.83, 0.511}, 
 {"AFG", "Asia", "Afghanistan", "2021-02-09", 55384., 25., 37.571, 2414., 1., 
  1.286, 1422.717, 0.642, 0.965, 62.011, 0.026, 0.033, 0.64, "", "", "", "", 
  "", "", "", "", "", "", "", "", "", "", "", "", "", "", "", "", "", "", "", 
  "", "", "", 12.04, 3.8928341*^7, 54.422, 18.6, 2.581, 1.337, 1803.987, "", 
  597.029, 9.59, "", "", 37.746, 0.5, 64.83, 0.511}, 
 {"AFG", "Asia", "Afghanistan", "2021-02-10", 55402., 18., 32.571, 2418., 4., 
  1.714, 1423.179, 0.462, 0.837, 62.114, 0.103, 0.044, 0.63, "", "", "", "", 
  "", "", "", "", "", "", "", "", "", "", "", "", "", "", "", "", "", "", "", 
  "", "", "", 12.04, 3.8928341*^7, 54.422, 18.6, 2.581, 1.337, 1803.987, "", 
  597.029, 9.59, "", "", 37.746, 0.5, 64.83, 0.511}, 
 {"AFG", "Asia", "Afghanistan", "2021-02-11", 55420., 18., 27., 2419., 1., 
  1.714, 1423.641, 0.462, 0.694, 62.14, 0.026, 0.044, 0.64, "", "", "", "", 
  "", "", "", "", "", "", "", "", "", "", "", "", "", "", "", "", "", "", "", 
  "", "", "", 12.04, 3.8928341*^7, 54.422, 18.6, 2.581, 1.337, 1803.987, "", 
  597.029, 9.59, "", "", 37.746, 0.5, 64.83, 0.511}, 
 {"AFG", "Asia", "Afghanistan", "2021-02-12", 55445., 25., 25.714, 2424., 5., 
  2.429, 1424.284, 0.642, 0.661, 62.268, 0.128, 0.062, 0.65, "", "", "", "", 
  "", "", "", "", "", "", "", "", "", "", "", "", "", "", "", "", "", "", "", 
  "", "", "", 12.04, 3.8928341*^7, 54.422, 18.6, 2.581, 1.337, 1803.987, "", 
  597.029, 9.59, "", "", 37.746, 0.5, 64.83, 0.511}, 
 {"AFG", "Asia", "Afghanistan", "2021-02-13", 55473., 28., 20.429, 2427., 3., 
  2.714, 1425.003, 0.719, 0.525, 62.345, 0.077, 0.07, 0.66, "", "", "", "", 
  "", "", "", "", "", "", "", "", "", "", "", "", "", "", "", "", "", "", "", 
  "", "", "", 12.04, 3.8928341*^7, 54.422, 18.6, 2.581, 1.337, 1803.987, "", 
  597.029, 9.59, "", "", 37.746, 0.5, 64.83, 0.511}, 
 {"AFG", "Asia", "Afghanistan", "2021-02-14", 55492., 19., 22.429, 2427., 0., 
  2.429, 1425.491, 0.488, 0.576, 62.345, 0., 0.062, 0.67, "", "", "", "", "", 
  "", "", "", "", "", "", "", "", "", "", "", "", "", "", "", "", "", "", "", 
  "", "", 12.04, 3.8928341*^7, 54.422, 18.6, 2.581, 1.337, 1803.987, "", 
  597.029, 9.59, "", "", 37.746, 0.5, 64.83, 0.511}, 
 {"AFG", "Asia", "Afghanistan", "2021-02-15", 55514., 22., 22.143, 2427., 0., 
  2., 1426.056, 0.565, 0.569, 62.345, 0., 0.051, 0.67, "", "", "", "", "", 
  "", "", "", "", "", "", "", "", "", "", "", "", "", "", "", "", "", "", "", 
  "", "", 12.04, 3.8928341*^7, 54.422, 18.6, 2.581, 1.337, 1803.987, "", 
  597.029, 9.59, "", "", 37.746, 0.5, 64.83, 0.511}, 
 {"AFG", "Asia", "Afghanistan", "2021-02-16", 55518., 4., 19.143, 2428., 1., 
  2., 1426.159, 0.103, 0.492, 62.371, 0.026, 0.051, 0.67, "", "", "", "", "", 
  "", "", "", "", "", "", "", "", "", "", "", "", "", "", "", "", "", "", "", 
  "", "", 12.04, 3.8928341*^7, 54.422, 18.6, 2.581, 1.337, 1803.987, "", 
  597.029, 9.59, "", "", 37.746, 0.5, 64.83, 0.511}, 
 {"AFG", "Asia", "Afghanistan", "2021-02-17", 55540., 22., 19.714, 2428., 0., 
  1.429, 1426.724, 0.565, 0.506, 62.371, 0., 0.037, 0.69, "", "", "", "", "", 
  "", "", "", "", "", "", "", "", "", "", "", "", "", "", "", "", "", "", "", 
  "", "", 12.04, 3.8928341*^7, 54.422, 18.6, 2.581, 1.337, 1803.987, "", 
  597.029, 9.59, "", "", 37.746, 0.5, 64.83, 0.511}, 
 {"AFG", "Asia", "Afghanistan", "2021-02-18", 55557., 17., 19.571, 2430., 2., 
  1.571, 1427.161, 0.437, 0.503, 62.422, 0.051, 0.04, 0.71, "", "", "", "", 
  "", "", "", "", "", "", "", "", "", "", "", "", "", "", "", "", "", "", "", 
  "", "", "", 12.04, 3.8928341*^7, 54.422, 18.6, 2.581, 1.337, 1803.987, "", 
  597.029, 9.59, "", "", 37.746, 0.5, 64.83, 0.511}, 
 {"AFG", "Asia", "Afghanistan", "2021-02-19", 55575., 18., 18.571, 2430., 0., 
  0.857, 1427.623, 0.462, 0.477, 62.422, 0., 0.022, 0.72, "", "", "", "", "", 
  "", "", "", "", "", "", "", "", "", "", "", "", "", "", "", "", "", "", "", 
  "", "", 12.04, 3.8928341*^7, 54.422, 18.6, 2.581, 1.337, 1803.987, "", 
  597.029, 9.59, "", "", 37.746, 0.5, 64.83, 0.511}, 
 {"AFG", "Asia", "Afghanistan", "2021-02-20", 55580., 5., 15.286, 2430., 0., 
  0.429, 1427.752, 0.128, 0.393, 62.422, 0., 0.011, 0.75, "", "", "", "", "", 
  "", "", "", "", "", "", "", "", "", "", "", "", "", "", "", "", "", "", "", 
  "", "", 12.04, 3.8928341*^7, 54.422, 18.6, 2.581, 1.337, 1803.987, "", 
  597.029, 9.59, "", "", 37.746, 0.5, 64.83, 0.511}, 
 {"AFG", "Asia", "Afghanistan", "2021-02-21", 55604., 24., 16., 2432., 2., 
  0.714, 1428.368, 0.617, 0.411, 62.474, 0.051, 0.018, 0.78, "", "", "", "", 
  "", "", "", "", "", "", "", "", "", "", "", "", "", "", "", "", "", "", "", 
  "", "", "", 12.04, 3.8928341*^7, 54.422, 18.6, 2.581, 1.337, 1803.987, "", 
  597.029, 9.59, "", "", 37.746, 0.5, 64.83, 0.511}, 
 {"AFG", "Asia", "Afghanistan", "2021-02-22", 55617., 13., 14.714, 2433., 1., 
  0.857, 1428.702, 0.334, 0.378, 62.499, 0.026, 0.022, 0.8, "", "", "", "", 
  "", "", "", "", "", "", "", "", "", "", "", "", "", 0., 0., "", "", "", 0., 
  0., "", "", 12.04, 3.8928341*^7, 54.422, 18.6, 2.581, 1.337, 1803.987, "", 
  597.029, 9.59, "", "", 37.746, 0.5, 64.83, 0.511}, 
 {"AFG", "Asia", "Afghanistan", "2021-02-23", 55646., 29., 18.286, 2435., 2., 
  1., 1429.447, 0.745, 0.47, 62.551, 0.051, 0.026, 0.82, "", "", "", "", "", 
  "", "", "", "", "", "", "", "", "", "", "", "", "", "", "", "", 1367., "", 
  "", "", 35., 12.04, 3.8928341*^7, 54.422, 18.6, 2.581, 1.337, 1803.987, "", 
  597.029, 9.59, "", "", 37.746, 0.5, 64.83, 0.511}, 
 {"AFG", "Asia", "Afghanistan", "2021-02-24", 55664., 18., 17.714, 2436., 1., 
  1.143, 1429.909, 0.462, 0.455, 62.577, 0.026, 0.029, 0.83, "", "", "", "", 
  "", "", "", "", "", "", "", "", "", "", "", "", "", "", "", "", "", 1367., 
  "", "", "", 35., 12.04, 3.8928341*^7, 54.422, 18.6, 2.581, 1.337, 1803.987, 
  "", 597.029, 9.59, "", "", 37.746, 0.5, 64.83, 0.511}, 
 {"AFG", "Asia", "Afghanistan", "2021-02-25", 55680., 16., 17.571, 2438., 2., 
  1.143, 1430.32, 0.411, 0.451, 62.628, 0.051, 0.029, 0.84, "", "", "", "", 
  "", "", "", "", "", "", "", "", "", "", "", "", "", "", "", "", "", 1367., 
  "", "", "", 35., 12.04, 3.8928341*^7, 54.422, 18.6, 2.581, 1.337, 1803.987, 
  "", 597.029, 9.59, "", "", 37.746, 0.5, 64.83, 0.511}, 
 {"AFG", "Asia", "Afghanistan", "2021-02-26", 55696., 16., 17.286, 2442., 4., 
  1.714, 1430.731, 0.411, 0.444, 62.731, 0.103, 0.044, 0.85, "", "", "", "", 
  "", "", "", "", "", "", "", "", "", "", "", "", "", "", "", "", "", 1367., 
  "", "", "", 35., 12.04, 3.8928341*^7, 54.422, 18.6, 2.581, 1.337, 1803.987, 
  "", 597.029, 9.59, "", "", 37.746, 0.5, 64.83, 0.511}, 
 {"AFG", "Asia", "Afghanistan", "2021-02-27", 55707., 11., 18.143, 2443., 1., 
  1.857, 1431.014, 0.283, 0.466, 62.756, 0.026, 0.048, 0.87, "", "", "", "", 
  "", "", "", "", "", "", "", "", "", "", "", "", "", "", "", "", "", 1367., 
  "", "", "", 35., 12.04, 3.8928341*^7, 54.422, 18.6, 2.581, 1.337, 1803.987, 
  "", 597.029, 9.59, "", "", 37.746, 0.5, 64.83, 0.511}, 
 {"AFG", "Asia", "Afghanistan", "2021-02-28", 55714., 7., 15.714, 2443., 0., 
  1.571, 1431.194, 0.18, 0.404, 62.756, 0., 0.04, 0.9, "", "", "", "", "", 
  "", "", "", "", "", "", "", "", "", "", "", "", 8200., 8200., "", "", 
  1367., 0.02, 0.02, "", 35., 12.04, 3.8928341*^7, 54.422, 18.6, 2.581, 
  1.337, 1803.987, "", 597.029, 9.59, "", "", 37.746, 0.5, 64.83, 0.511}, 
 {"AFG", "Asia", "Afghanistan", "2021-03-01", 55733., 19., 16.571, 2444., 1., 
  1.571, 1431.682, 0.488, 0.426, 62.782, 0.026, 0.04, 0.93, "", "", "", "", 
  "", "", "", "", "", "", "", "", "", "", "", "", "", "", "", "", "", 1580., 
  "", "", "", 41., 12.04, 3.8928341*^7, 54.422, 18.6, 2.581, 1.337, 1803.987, 
  "", 597.029, 9.59, "", "", 37.746, 0.5, 64.83, 0.511}, 
 {"AFG", "Asia", "Afghanistan", "2021-03-02", 55759., 26., 16.143, 2446., 2., 
  1.571, 1432.35, 0.668, 0.415, 62.833, 0.051, 0.04, 0.95, "", "", "", "", 
  "", "", "", "", "", "", "", "", "", "", "", "", "", "", "", "", "", 1794., 
  "", "", "", 46., 12.04, 3.8928341*^7, 54.422, 18.6, 2.581, 1.337, 1803.987, 
  "", 597.029, 9.59, "", "", 37.746, 0.5, 64.83, 0.511}, 
 {"AFG", "Asia", "Afghanistan", "2021-03-03", 55770., 11., 15.143, 2446., 0., 
  1.429, 1432.632, 0.283, 0.389, 62.833, 0., 0.037, 0.97, "", "", "", "", "", 
  "", "", "", "", "", "", "", "", "", "", "", "", "", "", "", "", 2008., "", 
  "", "", 52., 12.04, 3.8928341*^7, 54.422, 18.6, 2.581, 1.337, 1803.987, "", 
  597.029, 9.59, "", "", 37.746, 0.5, 64.83, 0.511}, 
 {"AFG", "Asia", "Afghanistan", "2021-03-04", 55775., 5., 13.571, 2446., 0., 
  1.143, 1432.761, 0.128, 0.349, 62.833, 0., 0.029, 0.99, "", "", "", "", "", 
  "", "", "", "", "", "", "", "", "", "", "", "", "", "", "", "", 2221., "", 
  "", "", 57., 12.04, 3.8928341*^7, 54.422, 18.6, 2.581, 1.337, 1803.987, "", 
  597.029, 9.59, "", "", 37.746, 0.5, 64.83, 0.511}, 
 {"AFG", "Asia", "Afghanistan", "2021-03-05", 55827., 52., 18.714, 2449., 3., 
  1., 1434.097, 1.336, 0.481, 62.91, 0.077, 0.026, 1.03, "", "", "", "", "", 
  "", "", "", "", "", "", "", "", "", "", "", "", "", "", "", "", 2435., "", 
  "", "", 63., 12.04, 3.8928341*^7, 54.422, 18.6, 2.581, 1.337, 1803.987, "", 
  597.029, 9.59, "", "", 37.746, 0.5, 64.83, 0.511}, 
 {"AFG", "Asia", "Afghanistan", "2021-03-06", 55840., 13., 19., 2449., 0., 
  0.857, 1434.431, 0.334, 0.488, 62.91, 0., 0.022, 1.03, "", "", "", "", "", 
  "", "", "", "", "", "", "", "", "", "", "", "", "", "", "", "", 2649., "", 
  "", "", 68., 12.04, 3.8928341*^7, 54.422, 18.6, 2.581, 1.337, 1803.987, "", 
  597.029, 9.59, "", "", 37.746, 0.5, 64.83, 0.511}, 
 {"AFG", "Asia", "Afghanistan", "2021-03-07", 55847., 7., 19., 2449., 0., 
  0.857, 1434.61, 0.18, 0.488, 62.91, 0., 0.022, 1.03, "", "", "", "", "", 
  "", "", "", "", "", "", "", "", "", "", "", "", "", "", "", "", 2862., "", 
  "", "", 74., 12.04, 3.8928341*^7, 54.422, 18.6, 2.581, 1.337, 1803.987, "", 
  597.029, 9.59, "", "", 37.746, 0.5, 64.83, 0.511}, 
 {"AFG", "Asia", "Afghanistan", "2021-03-08", 55876., 29., 20.429, 2451., 2., 
  1., 1435.355, 0.745, 0.525, 62.962, 0.051, 0.026, 1.03, "", "", "", "", "", 
  "", "", "", "", "", "", "", "", "", "", "", "", "", "", "", "", 2862., "", 
  "", "", 74., 12.04, 3.8928341*^7, 54.422, 18.6, 2.581, 1.337, 1803.987, "", 
  597.029, 9.59, "", "", 37.746, 0.5, 64.83, 0.511}, 
 {"AFG", "Asia", "Afghanistan", "2021-03-09", 55876., 0., 16.714, 2451., 0., 
  0.714, 1435.355, 0., 0.429, 62.962, 0., 0.018, 1.03, "", "", "", "", "", 
  "", "", "", "", "", "", "", "", "", "", "", "", "", "", "", "", 2862., "", 
  "", "", 74., 12.04, 3.8928341*^7, 54.422, 18.6, 2.581, 1.337, 1803.987, "", 
  597.029, 9.59, "", "", 37.746, 0.5, 64.83, 0.511}, 
 {"AFG", "Asia", "Afghanistan", "2021-03-10", 55894., 18., 17.714, 2451., 0., 
  0.714, 1435.818, 0.462, 0.455, 62.962, 0., 0.018, 1.05, "", "", "", "", "", 
  "", "", "", "", "", "", "", "", "", "", "", "", "", "", "", "", 2862., "", 
  "", "", 74., 30.56, 3.8928341*^7, 54.422, 18.6, 2.581, 1.337, 1803.987, "", 
  597.029, 9.59, "", "", 37.746, 0.5, 64.83, 0.511}, 
 {"AFG", "Asia", "Afghanistan", "2021-03-11", 55917., 23., 20.286, 2451., 0., 
  0.714, 1436.409, 0.591, 0.521, 62.962, 0., 0.018, 1.07, "", "", "", "", "", 
  "", "", "", "", "", "", "", "", "", "", "", "", "", "", "", "", 2862., "", 
  "", "", 74., 30.56, 3.8928341*^7, 54.422, 18.6, 2.581, 1.337, 1803.987, "", 
  597.029, 9.59, "", "", 37.746, 0.5, 64.83, 0.511}, 
 {"AFG", "Asia", "Afghanistan", "2021-03-12", 55959., 42., 18.857, 2454., 3., 
  0.714, 1437.487, 1.079, 0.484, 63.039, 0.077, 0.018, 1.08, "", "", "", "", 
  "", "", "", "", "", "", "", "", "", "", "", "", "", "", "", "", "", 2862., 
  "", "", "", 74., 30.56, 3.8928341*^7, 54.422, 18.6, 2.581, 1.337, 1803.987, 
  "", 597.029, 9.59, "", "", 37.746, 0.5, 64.83, 0.511}, 
 {"AFG", "Asia", "Afghanistan", "2021-03-13", 55959., 0., 17., 2454., 0., 
  0.714, 1437.487, 0., 0.437, 63.039, 0., 0.018, 1.08, "", "", "", "", "", 
  "", "", "", "", "", "", "", "", "", "", "", "", "", "", "", "", 2862., "", 
  "", "", 74., 30.56, 3.8928341*^7, 54.422, 18.6, 2.581, 1.337, 1803.987, "", 
  597.029, 9.59, "", "", 37.746, 0.5, 64.83, 0.511}, 
 {"AFG", "Asia", "Afghanistan", "2021-03-14", 55985., 26., 19.714, 2457., 3., 
  1.143, 1438.155, 0.668, 0.506, 63.116, 0.077, 0.029, 1.09, "", "", "", "", 
  "", "", "", "", "", "", "", "", "", "", "", "", "", "", "", "", "", 2862., 
  "", "", "", 74., 30.56, 3.8928341*^7, 54.422, 18.6, 2.581, 1.337, 1803.987, 
  "", 597.029, 9.59, "", "", 37.746, 0.5, 64.83, 0.511}, 
 {"AFG", "Asia", "Afghanistan", "2021-03-15", 55985., 0., 15.571, 2459., 2., 
  1.143, 1438.155, 0., 0.4, 63.167, 0.051, 0.029, 1.08, "", "", "", "", "", 
  "", "", "", "", "", "", "", "", "", "", "", "", "", "", "", "", 2862., "", 
  "", "", 74., 30.56, 3.8928341*^7, 54.422, 18.6, 2.581, 1.337, 1803.987, "", 
  597.029, 9.59, "", "", 37.746, 0.5, 64.83, 0.511}, 
 {"AFG", "Asia", "Afghanistan", "2021-03-16", 55995., 10., 17., 2460., 1., 
  1.286, 1438.412, 0.257, 0.437, 63.193, 0.026, 0.033, 1.11, "", "", "", "", 
  "", "", "", "", "", "", "", "", "", "", "", "", "", 54000., 54000., "", "", 
  2862., 0.14, 0.14, "", 74., 30.56, 3.8928341*^7, 54.422, 18.6, 2.581, 
  1.337, 1803.987, "", 597.029, 9.59, "", "", 37.746, 0.5, 64.83, 0.511}, 
 {"AFG", "Asia", "Afghanistan", "2021-03-17", 56016., 21., 17.429, 2460., 0., 
  1.286, 1438.952, 0.539, 0.448, 63.193, 0., 0.033, 1.14, "", "", "", "", "", 
  "", "", "", "", "", "", "", "", "", "", "", "", "", "", "", "", 2882., "", 
  "", "", 74., 30.56, 3.8928341*^7, 54.422, 18.6, 2.581, 1.337, 1803.987, "", 
  597.029, 9.59, "", "", 37.746, 0.5, 64.83, 0.511}, 
 {"AFG", "Asia", "Afghanistan", "2021-03-18", 56044., 28., 18.143, 2462., 2., 
  1.571, 1439.671, 0.719, 0.466, 63.244, 0.051, 0.04, 1.18, "", "", "", "", 
  "", "", "", "", "", "", "", "", "", "", "", "", "", "", "", "", "", 2902., 
  "", "", "", 75., 30.56, 3.8928341*^7, 54.422, 18.6, 2.581, 1.337, 1803.987, 
  "", 597.029, 9.59, "", "", 37.746, 0.5, 64.83, 0.511}, 
 {"AFG", "Asia", "Afghanistan", "2021-03-19", 56069., 25., 15.714, 2462., 0., 
  1.143, 1440.313, 0.642, 0.404, 63.244, 0., 0.029, 1.2, "", "", "", "", "", 
  "", "", "", "", "", "", "", "", "", "", "", "", "", "", "", "", 2921., "", 
  "", "", 75., 30.56, 3.8928341*^7, 54.422, 18.6, 2.581, 1.337, 1803.987, "", 
  597.029, 9.59, "", "", 37.746, 0.5, 64.83, 0.511}, 
 {"AFG", "Asia", "Afghanistan", "2021-03-20", 56093., 24., 19.143, 2462., 0., 
  1.143, 1440.93, 0.617, 0.492, 63.244, 0., 0.029, 1.23, "", "", "", "", "", 
  "", "", "", "", "", "", "", "", "", "", "", "", "", "", "", "", 2941., "", 
  "", "", 76., 30.56, 3.8928341*^7, 54.422, 18.6, 2.581, 1.337, 1803.987, "", 
  597.029, 9.59, "", "", 37.746, 0.5, 64.83, 0.511}, 
 {"AFG", "Asia", "Afghanistan", "2021-03-21", 56103., 10., 16.857, 2463., 1., 
  0.857, 1441.187, 0.257, 0.433, 63.27, 0.026, 0.022, 1.25, "", "", "", "", 
  "", "", "", "", "", "", "", "", "", "", "", "", "", "", "", "", "", 2961., 
  "", "", "", 76., 30.56, 3.8928341*^7, 54.422, 18.6, 2.581, 1.337, 1803.987, 
  "", 597.029, 9.59, "", "", 37.746, 0.5, 64.83, 0.511}, 
 {"AFG", "Asia", "Afghanistan", "2021-03-22", 56153., 50., 24., 2464., 1., 
  0.714, 1442.471, 1.284, 0.617, 63.296, 0.026, 0.018, 1.28, "", "", "", "", 
  "", "", "", "", "", "", "", "", "", "", "", "", "", "", "", "", "", 2980., 
  "", "", "", 77., 30.56, 3.8928341*^7, 54.422, 18.6, 2.581, 1.337, 1803.987, 
  "", 597.029, 9.59, "", "", 37.746, 0.5, 64.83, 0.511}, 
 {"AFG", "Asia", "Afghanistan", "2021-03-23", 56177., 24., 26., 2466., 2., 
  0.857, 1443.087, 0.617, 0.668, 63.347, 0.051, 0.022, 1.27, "", "", "", "", 
  "", "", "", "", "", "", "", "", "", "", "", "", "", "", "", "", "", 3000., 
  "", "", "", 77., 26.85, 3.8928341*^7, 54.422, 18.6, 2.581, 1.337, 1803.987, 
  "", 597.029, 9.59, "", "", 37.746, 0.5, 64.83, 0.511}, 
 {"AFG", "Asia", "Afghanistan", "2021-03-24", 56192., 15., 25.143, 2466., 0., 
  0.857, 1443.473, 0.385, 0.646, 63.347, 0., 0.022, 1.27, "", "", "", "", "", 
  "", "", "", "", "", "", "", "", "", "", "", "", "", "", "", "", 3000., "", 
  "", "", 77., 26.85, 3.8928341*^7, 54.422, 18.6, 2.581, 1.337, 1803.987, "", 
  597.029, 9.59, "", "", 37.746, 0.5, 64.83, 0.511}, 
 {"AFG", "Asia", "Afghanistan", "2021-03-25", 56226., 34., 26., 2467., 1., 
  0.714, 1444.346, 0.873, 0.668, 63.373, 0.026, 0.018, 1.29, "", "", "", "", 
  "", "", "", "", "", "", "", "", "", "", "", "", "", "", "", "", "", 3000., 
  "", "", "", 77., 26.85, 3.8928341*^7, 54.422, 18.6, 2.581, 1.337, 1803.987, 
  "", 597.029, 9.59, "", "", 37.746, 0.5, 64.83, 0.511}, 
 {"AFG", "Asia", "Afghanistan", "2021-03-26", 56254., 28., 26.429, 2467., 0., 
  0.714, 1445.065, 0.719, 0.679, 63.373, 0., 0.018, 1.31, "", "", "", "", "", 
  "", "", "", "", "", "", "", "", "", "", "", "", "", "", "", "", 3000., "", 
  "", "", 77., 26.85, 3.8928341*^7, 54.422, 18.6, 2.581, 1.337, 1803.987, "", 
  597.029, 9.59, "", "", 37.746, 0.5, 64.83, 0.511}, 
 {"AFG", "Asia", "Afghanistan", "2021-03-27", 56290., 36., 28.143, 2469., 2., 
  1., 1445.99, 0.925, 0.723, 63.424, 0.051, 0.026, 1.33, "", "", "", "", "", 
  "", "", "", "", "", "", "", "", "", "", "", "", "", "", "", "", 3000., "", 
  "", "", 77., 26.85, 3.8928341*^7, 54.422, 18.6, 2.581, 1.337, 1803.987, "", 
  597.029, 9.59, "", "", 37.746, 0.5, 64.83, 0.511}, 
 {"AFG", "Asia", "Afghanistan", "2021-03-28", 56294., 4., 27.286, 2470., 1., 
  1., 1446.093, 0.103, 0.701, 63.45, 0.026, 0.026, 1.35, "", "", "", "", "", 
  "", "", "", "", "", "", "", "", "", "", "", "", "", "", "", "", 3000., "", 
  "", "", 77., 26.85, 3.8928341*^7, 54.422, 18.6, 2.581, 1.337, 1803.987, "", 
  597.029, 9.59, "", "", 37.746, 0.5, 64.83, 0.511}, 
 {"AFG", "Asia", "Afghanistan", "2021-03-29", 56322., 28., 24.143, 2472., 2., 
  1.143, 1446.812, 0.719, 0.62, 63.501, 0.051, 0.029, 1.39, "", "", "", "", 
  "", "", "", "", "", "", "", "", "", "", "", "", "", "", "", "", "", 3000., 
  "", "", "", 77., 26.85, 3.8928341*^7, 54.422, 18.6, 2.581, 1.337, 1803.987, 
  "", 597.029, 9.59, "", "", 37.746, 0.5, 64.83, 0.511}, 
 {"AFG", "Asia", "Afghanistan", "2021-03-30", 56384., 62., 29.571, 2476., 4., 
  1.429, 1448.405, 1.593, 0.76, 63.604, 0.103, 0.037, 1.43, "", "", "", "", 
  "", "", "", "", "", "", "", "", "", "", "", "", "", "", "", "", "", 3000., 
  "", "", "", 77., 26.85, 3.8928341*^7, 54.422, 18.6, 2.581, 1.337, 1803.987, 
  "", 597.029, 9.59, "", "", 37.746, 0.5, 64.83, 0.511}, 
 {"AFG", "Asia", "Afghanistan", "2021-03-31", 56454., 70., 37.429, 2484., 8., 
  2.571, 1450.203, 1.798, 0.961, 63.81, 0.206, 0.066, 1.44, "", "", "", "", 
  "", "", "", "", "", "", "", "", "", "", "", "", "", "", "", "", "", 3000., 
  "", "", "", 77., 26.85, 3.8928341*^7, 54.422, 18.6, 2.581, 1.337, 1803.987, 
  "", 597.029, 9.59, "", "", 37.746, 0.5, 64.83, 0.511}, 
 {"AFG", "Asia", "Afghanistan", "2021-04-01", 56517., 63., 41.571, 2489., 5., 
  3.143, 1451.821, 1.618, 1.068, 63.938, 0.128, 0.081, 1.44, "", "", "", "", 
  "", "", "", "", "", "", "", "", "", "", "", "", "", "", "", "", "", 3000., 
  "", "", "", 77., 26.85, 3.8928341*^7, 54.422, 18.6, 2.581, 1.337, 1803.987, 
  "", 597.029, 9.59, "", "", 37.746, 0.5, 64.83, 0.511}, 
 {"AFG", "Asia", "Afghanistan", "2021-04-02", 56572., 55., 45.429, 2495., 6., 
  4., 1453.234, 1.413, 1.167, 64.092, 0.154, 0.103, 1.43, "", "", "", "", "", 
  "", "", "", "", "", "", "", "", "", "", "", "", "", "", "", "", 3000., "", 
  "", "", 77., 26.85, 3.8928341*^7, 54.422, 18.6, 2.581, 1.337, 1803.987, "", 
  597.029, 9.59, "", "", 37.746, 0.5, 64.83, 0.511}, 
 {"AFG", "Asia", "Afghanistan", "2021-04-03", 56595., 23., 43.571, 2496., 1., 
  3.857, 1453.825, 0.591, 1.119, 64.118, 0.026, 0.099, 1.42, "", "", "", "", 
  "", "", "", "", "", "", "", "", "", "", "", "", "", "", "", "", "", 3000., 
  "", "", "", 77., 26.85, 3.8928341*^7, 54.422, 18.6, 2.581, 1.337, 1803.987, 
  "", 597.029, 9.59, "", "", 37.746, 0.5, 64.83, 0.511}, 
 {"AFG", "Asia", "Afghanistan", "2021-04-04", 56676., 81., 54.571, 2497., 1., 
  3.857, 1455.906, 2.081, 1.402, 64.143, 0.026, 0.099, 1.43, "", "", "", "", 
  "", "", "", "", "", "", "", "", "", "", "", "", "", "", "", "", "", 3000., 
  "", "", "", 77., 26.85, 3.8928341*^7, 54.422, 18.6, 2.581, 1.337, 1803.987, 
  "", 597.029, 9.59, "", "", 37.746, 0.5, 64.83, 0.511}, 
 {"AFG", "Asia", "Afghanistan", "2021-04-05", 56717., 41., 56.429, 2508., 
  11., 5.143, 1456.959, 1.053, 1.45, 64.426, 0.283, 0.132, 1.42, "", "", "", 
  "", "", "", "", "", "", "", "", "", "", "", "", "", "", "", "", "", "", 
  3000., "", "", "", 77., 26.85, 3.8928341*^7, 54.422, 18.6, 2.581, 1.337, 
  1803.987, "", 597.029, 9.59, "", "", 37.746, 0.5, 64.83, 0.511}, 
 {"AFG", "Asia", "Afghanistan", "2021-04-06", 56779., 62., 56.429, 2512., 4., 
  5.143, 1458.552, 1.593, 1.45, 64.529, 0.103, 0.132, 1.41, "", "", "", "", 
  "", "", "", "", "", "", "", "", "", "", "", "", "", "", "", "", "", 3000., 
  "", "", "", 77., 26.85, 3.8928341*^7, 54.422, 18.6, 2.581, 1.337, 1803.987, 
  "", 597.029, 9.59, "", "", 37.746, 0.5, 64.83, 0.511}, 
 {"AFG", "Asia", "Afghanistan", "2021-04-07", 56873., 94., 59.857, 2512., 0., 
  4., 1460.966, 2.415, 1.538, 64.529, 0., 0.103, 1.41, "", "", "", "", "", 
  "", "", "", "", "", "", "", "", "", "", "", "", 120000., 120000., "", "", 
  3000., 0.31, 0.31, "", 77., 26.85, 3.8928341*^7, 54.422, 18.6, 2.581, 
  1.337, 1803.987, "", 597.029, 9.59, "", "", 37.746, 0.5, 64.83, 0.511}, 
 {"AFG", "Asia", "Afghanistan", "2021-04-08", 56943., 70., 60.857, 2516., 4., 
  3.857, 1462.765, 1.798, 1.563, 64.632, 0.103, 0.099, 1.4, "", "", "", "", 
  "", "", "", "", "", "", "", "", "", "", "", "", "", "", "", "", "", 3714., 
  "", "", "", 95., 26.85, 3.8928341*^7, 54.422, 18.6, 2.581, 1.337, 1803.987, 
  "", 597.029, 9.59, "", "", 37.746, 0.5, 64.83, 0.511}, 
 {"AFG", "Asia", "Afghanistan", "2021-04-09", 57019., 76., 63.857, 2521., 5., 
  3.714, 1464.717, 1.952, 1.64, 64.76, 0.128, 0.095, 1.4, "", "", "", "", "", 
  "", "", "", "", "", "", "", "", "", "", "", "", "", "", "", "", 4429., "", 
  "", "", 114., 26.85, 3.8928341*^7, 54.422, 18.6, 2.581, 1.337, 1803.987, 
  "", 597.029, 9.59, "", "", 37.746, 0.5, 64.83, 0.511}, 
 {"AFG", "Asia", "Afghanistan", "2021-04-10", 57144., 125., 78.429, 2521., 
  0., 3.571, 1467.928, 3.211, 2.015, 64.76, 0., 0.092, 1.4, "", "", "", "", 
  "", "", "", "", "", "", "", "", "", "", "", "", "", "", "", "", "", 5143., 
  "", "", "", 132., 26.85, 3.8928341*^7, 54.422, 18.6, 2.581, 1.337, 
  1803.987, "", 597.029, 9.59, "", "", 37.746, 0.5, 64.83, 0.511}, 
 {"AFG", "Asia", "Afghanistan", "2021-04-11", 57160., 16., 69.143, 2521., 0., 
  3.429, 1468.339, 0.411, 1.776, 64.76, 0., 0.088, 1.38, "", "", "", "", "", 
  "", "", "", "", "", "", "", "", "", "", "", "", "", "", "", "", 5857., "", 
  "", "", 150., 26.85, 3.8928341*^7, 54.422, 18.6, 2.581, 1.337, 1803.987, 
  "", 597.029, 9.59, "", "", 37.746, 0.5, 64.83, 0.511}, 
 {"AFG", "Asia", "Afghanistan", "2021-04-12", 57242., 82., 75., 2529., 8., 
  3., 1470.445, 2.106, 1.927, 64.966, 0.206, 0.077, 1.37, "", "", "", "", "", 
  "", "", "", "", "", "", "", "", "", "", "", "", "", "", "", "", 6571., "", 
  "", "", 169., 26.85, 3.8928341*^7, 54.422, 18.6, 2.581, 1.337, 1803.987, 
  "", 597.029, 9.59, "", "", 37.746, 0.5, 64.83, 0.511}, 
 {"AFG", "Asia", "Afghanistan", "2021-04-13", 57364., 122., 83.571, 2529., 
  0., 2.429, 1473.579, 3.134, 2.147, 64.966, 0., 0.062, 1.37, "", "", "", "", 
  "", "", "", "", "", "", "", "", "", "", "", "", "", "", "", "", "", 7286., 
  "", "", "", 187., 26.85, 3.8928341*^7, 54.422, 18.6, 2.581, 1.337, 
  1803.987, "", 597.029, 9.59, "", "", 37.746, 0.5, 64.83, 0.511}, 
 {"AFG", "Asia", "Afghanistan", "2021-04-14", 57492., 128., 88.429, 2532., 
  3., 2.857, 1476.867, 3.288, 2.272, 65.043, 0.077, 0.073, 1.35, "", "", "", 
  "", "", "", "", "", "", "", "", "", "", "", "", "", "", "", "", "", "", 
  8000., "", "", "", 206., 26.85, 3.8928341*^7, 54.422, 18.6, 2.581, 1.337, 
  1803.987, "", 597.029, 9.59, "", "", 37.746, 0.5, 64.83, 0.511}, 
 {"AFG", "Asia", "Afghanistan", "2021-04-15", 57534., 42., 84.429, 2533., 1., 
  2.429, 1477.946, 1.079, 2.169, 65.068, 0.026, 0.062, 1.34, "", "", "", "", 
  "", "", "", "", "", "", "", "", "", "", "", "", "", "", "", "", "", 8000., 
  "", "", "", 206., 26.85, 3.8928341*^7, 54.422, 18.6, 2.581, 1.337, 
  1803.987, "", 597.029, 9.59, "", "", 37.746, 0.5, 64.83, 0.511}, 
 {"AFG", "Asia", "Afghanistan", "2021-04-16", 57612., 78., 84.714, 2535., 2., 
  2., 1479.95, 2.004, 2.176, 65.12, 0.051, 0.051, 1.34, "", "", "", "", "", 
  "", "", "", "", "", "", "", "", "", "", "", "", "", "", "", "", 8000., "", 
  "", "", 206., 26.85, 3.8928341*^7, 54.422, 18.6, 2.581, 1.337, 1803.987, 
  "", 597.029, 9.59, "", "", 37.746, 0.5, 64.83, 0.511}, 
 {"AFG", "Asia", "Afghanistan", "2021-04-17", 57721., 109., 82.429, 2539., 
  4., 2.571, 1482.75, 2.8, 2.117, 65.222, 0.103, 0.066, 1.35, "", "", "", "", 
  "", "", "", "", "", "", "", "", "", "", "", "", "", "", "", "", "", 8000., 
  "", "", "", 206., 26.85, 3.8928341*^7, 54.422, 18.6, 2.581, 1.337, 
  1803.987, "", 597.029, 9.59, "", "", 37.746, 0.5, 64.83, 0.511}, 
 {"AFG", "Asia", "Afghanistan", "2021-04-18", 57793., 72., 90.429, 2539., 0., 
  2.571, 1484.6, 1.85, 2.323, 65.222, 0., 0.066, 1.36, "", "", "", "", "", 
  "", "", "", "", "", "", "", "", "", "", "", "", "", "", "", "", 8000., "", 
  "", "", 206., 26.85, 3.8928341*^7, 54.422, 18.6, 2.581, 1.337, 1803.987, 
  "", 597.029, 9.59, "", "", 37.746, 0.5, 64.83, 0.511}, 
 {"AFG", "Asia", "Afghanistan", "2021-04-19", 57898., 105., 93.714, 2546., 
  7., 2.429, 1487.297, 2.697, 2.407, 65.402, 0.18, 0.062, 1.37, "", "", "", 
  "", "", "", "", "", "", "", "", "", "", "", "", "", "", "", "", "", "", 
  8000., "", "", "", 206., 26.85, 3.8928341*^7, 54.422, 18.6, 2.581, 1.337, 
  1803.987, "", 597.029, 9.59, "", "", 37.746, 0.5, 64.83, 0.511}, 
 {"AFG", "Asia", "Afghanistan", "2021-04-20", 58037., 139., 96.143, 2549., 
  3., 2.857, 1490.868, 3.571, 2.47, 65.479, 0.077, 0.073, 1.38, "", "", "", 
  "", "", "", "", "", "", "", "", "", "", "", "", "", "", "", "", "", "", 
  8000., "", "", "", 206., 26.85, 3.8928341*^7, 54.422, 18.6, 2.581, 1.337, 
  1803.987, "", 597.029, 9.59, "", "", 37.746, 0.5, 64.83, 0.511}, 
 {"AFG", "Asia", "Afghanistan", "2021-04-21", 58214., 177., 103.143, 2557., 
  8., 3.571, 1495.414, 4.547, 2.65, 65.685, 0.206, 0.092, 1.38, "", "", "", 
  "", "", "", "", "", "", "", "", "", "", "", "", "", "", "", "", "", "", 
  8000., "", "", "", 206., 26.85, 3.8928341*^7, 54.422, 18.6, 2.581, 1.337, 
  1803.987, "", 597.029, 9.59, "", "", 37.746, 0.5, 64.83, 0.511}, 
 {"AFG", "Asia", "Afghanistan", "2021-04-22", 58312., 98., 111.143, 2561., 
  4., 4., 1497.932, 2.517, 2.855, 65.788, 0.103, 0.103, 1.38, "", "", "", "", 
  "", "", "", "", "", "", "", "", "", "", "", "", "", 240000., 240000., "", 
  "", 8000., 0.62, 0.62, "", 206., 26.85, 3.8928341*^7, 54.422, 18.6, 2.581, 
  1.337, 1803.987, "", 597.029, 9.59, "", "", 37.746, 0.5, 64.83, 0.511}, 
 {"AFG", "Asia", "Afghanistan", "2021-04-23", 58542., 230., 132.857, 2565., 
  4., 4.286, 1503.84, 5.908, 3.413, 65.89, 0.103, 0.11, 1.39, "", "", "", "", 
  "", "", "", "", "", "", "", "", "", "", "", "", "", "", "", "", "", 8846., 
  "", "", "", 227., 26.85, 3.8928341*^7, 54.422, 18.6, 2.581, 1.337, 
  1803.987, "", 597.029, 9.59, "", "", 37.746, 0.5, 64.83, 0.511}, 
 {"AFG", "Asia", "Afghanistan", "2021-04-24", 58730., 188., 144.143, 2572., 
  7., 4.714, 1508.669, 4.829, 3.703, 66.07, 0.18, 0.121, 1.38, "", "", "", 
  "", "", "", "", "", "", "", "", "", "", "", "", "", "", "", "", "", "", 
  9692., "", "", "", 249., 26.85, 3.8928341*^7, 54.422, 18.6, 2.581, 1.337, 
  1803.987, "", 597.029, 9.59, "", "", 37.746, 0.5, 64.83, 0.511}, 
 {"AFG", "Asia", "Afghanistan", "2021-04-25", 58843., 113., 150., 2582., 10., 
  6.143, 1511.572, 2.903, 3.853, 66.327, 0.257, 0.158, 1.36, "", "", "", "", 
  "", "", "", "", "", "", "", "", "", "", "", "", "", "", "", "", "", 10538., 
  "", "", "", 271., 26.85, 3.8928341*^7, 54.422, 18.6, 2.581, 1.337, 
  1803.987, "", 597.029, 9.59, "", "", 37.746, 0.5, 64.83, 0.511}, 
 {"AFG", "Asia", "Afghanistan", "2021-04-26", 59015., 172., 159.571, 2592., 
  10., 6.571, 1515.991, 4.418, 4.099, 66.584, 0.257, 0.169, 1.35, "", "", "", 
  "", "", "", "", "", "", "", "", "", "", "", "", "", "", "", "", "", "", 
  11384., "", "", "", 292., 26.85, 3.8928341*^7, 54.422, 18.6, 2.581, 1.337, 
  1803.987, "", 597.029, 9.59, "", "", 37.746, 0.5, 64.83, 0.511}, 
 {"AFG", "Asia", "Afghanistan", "2021-04-27", 59225., 210., 169.714, 2598., 
  6., 7., 1521.385, 5.395, 4.36, 66.738, 0.154, 0.18, 1.33, "", "", "", "", 
  "", "", "", "", "", "", "", "", "", "", "", "", "", "", "", "", "", 12229., 
  "", "", "", 314., 26.85, 3.8928341*^7, 54.422, 18.6, 2.581, 1.337, 
  1803.987, "", 597.029, 9.59, "", "", 37.746, 0.5, 64.83, 0.511}, 
 {"AFG", "Asia", "Afghanistan", "2021-04-28", 59370., 145., 165.143, 2611., 
  13., 7.714, 1525.11, 3.725, 4.242, 67.072, 0.334, 0.198, 1.31, "", "", "", 
  "", "", "", "", "", "", "", "", "", "", "", "", "", "", "", "", "", "", 
  13075., "", "", "", 336., 26.85, 3.8928341*^7, 54.422, 18.6, 2.581, 1.337, 
  1803.987, "", 597.029, 9.59, "", "", 37.746, 0.5, 64.83, 0.511}, 
 {"AFG", "Asia", "Afghanistan", "2021-04-29", 59576., 206., 180.571, 2618., 
  7., 8.143, 1530.402, 5.292, 4.639, 67.252, 0.18, 0.209, 1.31, "", "", "", 
  "", "", "", "", "", "", "", "", "", "", "", "", "", "", "", "", "", "", 
  13921., "", "", "", 358., 26.85, 3.8928341*^7, 54.422, 18.6, 2.581, 1.337, 
  1803.987, "", 597.029, 9.59, "", "", 37.746, 0.5, 64.83, 0.511}, 
 {"AFG", "Asia", "Afghanistan", "2021-04-30", 59745., 169., 171.857, 2625., 
  7., 8.571, 1534.743, 4.341, 4.415, 67.432, 0.18, 0.22, 1.3, "", "", "", "", 
  "", "", "", "", "", "", "", "", "", "", "", "", "", "", "", "", "", 13921., 
  "", "", "", 358., 26.85, 3.8928341*^7, 54.422, 18.6, 2.581, 1.337, 
  1803.987, "", 597.029, 9.59, "", "", 37.746, 0.5, 64.83, 0.511}, 
 {"AFG", "Asia", "Afghanistan", "2021-05-01", 59939., 194., 172.714, 2631., 
  6., 8.429, 1539.727, 4.984, 4.437, 67.586, 0.154, 0.217, 1.3, "", "", "", 
  "", "", "", "", "", "", "", "", "", "", "", "", "", "", "", "", "", "", 
  13921., "", "", "", 358., 26.85, 3.8928341*^7, 54.422, 18.6, 2.581, 1.337, 
  1803.987, "", 597.029, 9.59, "", "", 37.746, 0.5, 64.83, 0.511}, 
 {"AFG", "Asia", "Afghanistan", "2021-05-02", 60122., 183., 182.714, 2637., 
  6., 7.857, 1544.427, 4.701, 4.694, 67.74, 0.154, 0.202, 1.31, "", "", "", 
  "", "", "", "", "", "", "", "", "", "", "", "", "", "", "", "", "", "", 
  13921., "", "", "", 358., 26.85, 3.8928341*^7, 54.422, 18.6, 2.581, 1.337, 
  1803.987, "", 597.029, 9.59, "", "", 37.746, 0.5, 64.83, 0.511}, 
 {"AFG", "Asia", "Afghanistan", "2021-05-03", 60300., 178., 183.571, 2642., 
  5., 7.143, 1549., 4.573, 4.716, 67.868, 0.128, 0.183, 1.3, "", "", "", "", 
  "", "", "", "", "", "", "", "", "", "", "", "", "", "", "", "", "", 13921., 
  "", "", "", 358., 26.85, 3.8928341*^7, 54.422, 18.6, 2.581, 1.337, 
  1803.987, "", 597.029, 9.59, "", "", 37.746, 0.5, 64.83, 0.511}, 
 {"AFG", "Asia", "Afghanistan", "2021-05-04", 60563., 263., 191.143, 2648., 
  6., 7.143, 1555.756, 6.756, 4.91, 68.022, 0.154, 0.183, 1.3, "", "", "", 
  "", "", "", "", "", "", "", "", "", "", "", "", "", "", "", "", "", "", 
  13921., "", "", "", 358., 26.85, 3.8928341*^7, 54.422, 18.6, 2.581, 1.337, 
  1803.987, "", 597.029, 9.59, "", "", 37.746, 0.5, 64.83, 0.511}, 
 {"AFG", "Asia", "Afghanistan", "2021-05-05", 60797., 234., 203.857, 2654., 
  6., 6.143, 1561.767, 6.011, 5.237, 68.177, 0.154, 0.158, 1.29, "", "", "", 
  "", "", "", "", "", "", "", "", "", "", "", "", "", "", "", "", "", "", 
  13921., "", "", "", 358., 26.85, 3.8928341*^7, 54.422, 18.6, 2.581, 1.337, 
  1803.987, "", 597.029, 9.59, "", "", 37.746, 0.5, 64.83, 0.511}, 
 {"AFG", "Asia", "Afghanistan", "2021-05-06", 61162., 365., 226.571, 2664., 
  10., 6.571, 1571.143, 9.376, 5.82, 68.433, 0.257, 0.169, 1.29, "", "", "", 
  "", "", "", "", "", "", "", "", "", "", "", "", "", "", "", "", "", "", 
  13921., "", "", "", 358., 26.85, 3.8928341*^7, 54.422, 18.6, 2.581, 1.337, 
  1803.987, "", 597.029, 9.59, "", "", 37.746, 0.5, 64.83, 0.511}, 
 {"AFG", "Asia", "Afghanistan", "2021-05-07", 61455., 293., 244.286, 2673., 
  9., 6.857, 1578.67, 7.527, 6.275, 68.665, 0.231, 0.176, 1.28, "", "", "", 
  "", "", "", "", "", "", "", "", "", "", "", "", "", "", "", "", "", "", 
  13921., "", "", "", 358., 26.85, 3.8928341*^7, 54.422, 18.6, 2.581, 1.337, 
  1803.987, "", 597.029, 9.59, "", "", 37.746, 0.5, 64.83, 0.511}, 
 {"AFG", "Asia", "Afghanistan", "2021-05-08", 61755., 300., 259.429, 2683., 
  10., 7.429, 1586.376, 7.706, 6.664, 68.922, 0.257, 0.191, 1.26, "", "", "", 
  "", "", "", "", "", "", "", "", "", "", "", "", "", "", "", "", "", "", 
  13921., "", "", "", 358., 26.85, 3.8928341*^7, 54.422, 18.6, 2.581, 1.337, 
  1803.987, "", 597.029, 9.59, "", "", 37.746, 0.5, 64.83, 0.511}, 
 {"AFG", "Asia", "Afghanistan", "2021-05-09", 61842., 87., 245.714, 2686., 
  3., 7., 1588.611, 2.235, 6.312, 68.999, 0.077, 0.18, 1.25, "", "", "", "", 
  "", "", "", "", "", "", "", "", "", "", "", "", "", "", "", "", "", 13921., 
  "", "", "", 358., 26.85, 3.8928341*^7, 54.422, 18.6, 2.581, 1.337, 
  1803.987, "", 597.029, 9.59, "", "", 37.746, 0.5, 64.83, 0.511}, 
 {"AFG", "Asia", "Afghanistan", "2021-05-10", 62063., 221., 251.857, 2698., 
  12., 8., 1594.288, 5.677, 6.47, 69.307, 0.308, 0.206, 1.24, "", "", "", "", 
  "", "", "", "", "", "", "", "", "", "", "", "", "", "", "", "", "", 13921., 
  "", "", "", 358., 26.85, 3.8928341*^7, 54.422, 18.6, 2.581, 1.337, 
  1803.987, "", 597.029, 9.59, "", "", 37.746, 0.5, 64.83, 0.511}, 
 {"AFG", "Asia", "Afghanistan", "2021-05-11", 62403., 340., 262.857, 2710., 
  12., 8.857, 1603.022, 8.734, 6.752, 69.615, 0.308, 0.228, 1.23, "", "", "", 
  "", "", "", "", "", "", "", "", "", "", "", "", "", "", 504502., 448878., 
  55624., "", 13921., 1.3, 1.15, 0.14, 358., 26.85, 3.8928341*^7, 54.422, 
  18.6, 2.581, 1.337, 1803.987, "", 597.029, 9.59, "", "", 37.746, 0.5, 
  64.83, 0.511}, {"AFG", "Asia", "Afghanistan", "2021-05-12", 62718., 315., 
  274.429, 2713., 3., 8.429, 1611.114, 8.092, 7.05, 69.692, 0.077, 0.217, 
  1.23, "", "", "", "", "", "", "", "", "", "", "", "", "", "", "", "", "", 
  "", "", "", "", 12621., "", "", "", 324., 26.85, 3.8928341*^7, 54.422, 
  18.6, 2.581, 1.337, 1803.987, "", 597.029, 9.59, "", "", 37.746, 0.5, 
  64.83, 0.511}, {"AFG", "Asia", "Afghanistan", "2021-05-13", 63045., 327., 
  269., 2721., 8., 8.143, 1619.514, 8.4, 6.91, 69.898, 0.206, 0.209, 1.22, 
  "", "", "", "", "", "", "", "", "", "", "", "", "", "", "", "", "", "", "", 
  "", "", 11321., "", "", "", 291., 26.85, 3.8928341*^7, 54.422, 18.6, 2.581, 
  1.337, 1803.987, "", 597.029, 9.59, "", "", 37.746, 0.5, 64.83, 0.511}, 
 {"AFG", "Asia", "Afghanistan", "2021-05-14", 63355., 310., 271.429, 2730., 
  9., 8.143, 1627.478, 7.963, 6.973, 70.129, 0.231, 0.209, 1.21, "", "", "", 
  "", "", "", "", "", "", "", "", "", "", "", "", "", "", "", "", "", "", 
  10022., "", "", "", 257., 26.85, 3.8928341*^7, 54.422, 18.6, 2.581, 1.337, 
  1803.987, "", 597.029, 9.59, "", "", 37.746, 0.5, 64.83, 0.511}, 
 {"AFG", "Asia", "Afghanistan", "2021-05-15", 63412., 57., 236.714, 2733., 
  3., 7.143, 1628.942, 1.464, 6.081, 70.206, 0.077, 0.183, 1.21, "", "", "", 
  "", "", "", "", "", "", "", "", "", "", "", "", "", "", "", "", "", "", 
  8722., "", "", "", 224., 26.85, 3.8928341*^7, 54.422, 18.6, 2.581, 1.337, 
  1803.987, "", 597.029, 9.59, "", "", 37.746, 0.5, 64.83, 0.511}, 
 {"AFG", "Asia", "Afghanistan", "2021-05-16", 63484., 72., 234.571, 2742., 
  9., 8., 1630.791, 1.85, 6.026, 70.437, 0.231, 0.206, 1.22, "", "", "", "", 
  "", "", "", "", "", "", "", "", "", "", "", "", "", "", "", "", "", 7422., 
  "", "", "", 191., 26.85, 3.8928341*^7, 54.422, 18.6, 2.581, 1.337, 
  1803.987, "", 597.029, 9.59, "", "", 37.746, 0.5, 64.83, 0.511}, 
 {"AFG", "Asia", "Afghanistan", "2021-05-17", 63598., 114., 219.286, 2745., 
  3., 6.714, 1633.72, 2.928, 5.633, 70.514, 0.077, 0.172, 1.25, "", "", "", 
  "", "", "", "", "", "", "", "", "", "", "", "", "", "", "", "", "", "", 
  6122., "", "", "", 157., 26.85, 3.8928341*^7, 54.422, 18.6, 2.581, 1.337, 
  1803.987, "", 597.029, 9.59, "", "", 37.746, 0.5, 64.83, 0.511}, 
 {"AFG", "Asia", "Afghanistan", "2021-05-18", 63819., 221., 202.286, 2751., 
  6., 5.857, 1639.397, 5.677, 5.196, 70.668, 0.154, 0.15, 1.29, "", "", "", 
  "", "", "", "", "", "", "", "", "", "", "", "", "", "", "", "", "", "", 
  4822., "", "", "", 124., 26.85, 3.8928341*^7, 54.422, 18.6, 2.581, 1.337, 
  1803.987, "", 597.029, 9.59, "", "", 37.746, 0.5, 64.83, 0.511}, 
 {"AFG", "Asia", "Afghanistan", "2021-05-19", 64122., 303., 200.571, 2762., 
  11., 7., 1647.18, 7.784, 5.152, 70.951, 0.283, 0.18, 1.34, "", "", "", "", 
  "", "", "", "", "", "", "", "", "", "", "", "", "", "", "", "", "", 4822., 
  "", "", "", 124., 26.85, 3.8928341*^7, 54.422, 18.6, 2.581, 1.337, 
  1803.987, "", 597.029, 9.59, "", "", 37.746, 0.5, 64.83, 0.511}, 
 {"AFG", "Asia", "Afghanistan", "2021-05-20", 64575., 453., 218.571, 2772., 
  10., 7.286, 1658.817, 11.637, 5.615, 71.208, 0.257, 0.187, 1.39, "", "", 
  "", "", "", "", "", "", "", "", "", "", "", "", "", "", "", 547901., 
  470341., 77560., "", 4822., 1.41, 1.21, 0.2, 124., 26.85, 3.8928341*^7, 
  54.422, 18.6, 2.581, 1.337, 1803.987, "", 597.029, 9.59, "", "", 37.746, 
  0.5, 64.83, 0.511}, {"AFG", "Asia", "Afghanistan", "2021-05-21", 65080., 
  505., 246.429, 2782., 10., 7.429, 1671.79, 12.973, 6.33, 71.465, 0.257, 
  0.191, 1.43, "", "", "", "", "", "", "", "", "", "", "", "", "", "", "", 
  "", "", "", "", "", "", 5040., "", "", "", 129., 26.85, 3.8928341*^7, 
  54.422, 18.6, 2.581, 1.337, 1803.987, "", 597.029, 9.59, "", "", 37.746, 
  0.5, 64.83, 0.511}, {"AFG", "Asia", "Afghanistan", "2021-05-22", 65486., 
  406., 296.286, 2792., 10., 8.429, 1682.219, 10.429, 7.611, 71.722, 0.257, 
  0.217, 1.46, "", "", "", "", "", "", "", "", "", "", "", "", "", "", "", 
  "", "", "", "", "", "", 5257., "", "", "", 135., 26.85, 3.8928341*^7, 
  54.422, 18.6, 2.581, 1.337, 1803.987, "", 597.029, 9.59, "", "", 37.746, 
  0.5, 64.83, 0.511}, {"AFG", "Asia", "Afghanistan", "2021-05-23", 65728., 
  242., 320.571, 2802., 10., 8.571, 1688.436, 6.217, 8.235, 71.978, 0.257, 
  0.22, 1.48, "", "", "", "", "", "", "", "", "", "", "", "", "", "", "", "", 
  "", "", "", "", "", 5474., "", "", "", 141., 54.63, 3.8928341*^7, 54.422, 
  18.6, 2.581, 1.337, 1803.987, "", 597.029, 9.59, "", "", 37.746, 0.5, 
  64.83, 0.511}, {"AFG", "Asia", "Afghanistan", "2021-05-24", 66275., 547., 
  382.429, 2812., 10., 9.571, 1702.487, 14.051, 9.824, 72.235, 0.257, 0.246, 
  1.51, "", "", "", "", "", "", "", "", "", "", "", "", "", "", "", "", "", 
  573277., 476367., 96910., "", 5692., 1.47, 1.22, 0.25, 146., 54.63, 
  3.8928341*^7, 54.422, 18.6, 2.581, 1.337, 1803.987, "", 597.029, 9.59, "", 
  "", 37.746, 0.5, 64.83, 0.511}, {"AFG", "Asia", "Afghanistan", 
  "2021-05-25", 66903., 628., 440.571, 2836., 24., 12.143, 1718.619, 16.132, 
  11.317, 72.852, 0.617, 0.312, 1.53, "", "", "", "", "", "", "", "", "", "", 
  "", "", "", "", "", "", "", "", "", "", "", 6230., "", "", "", 160., "", 
  3.8928341*^7, 54.422, 18.6, 2.581, 1.337, 1803.987, "", 597.029, 9.59, "", 
  "", 37.746, 0.5, 64.83, 0.511}, {"AFG", "Asia", "Afghanistan", 
  "2021-05-26", 67743., 840., 517.286, 2855., 19., 13.286, 1740.197, 21.578, 
  13.288, 73.34, 0.488, 0.341, 1.55, "", "", "", "", "", "", "", "", "", "", 
  "", "", "", "", "", "", "", 590454., 479372., 111082., "", 6768., 1.52, 
  1.23, 0.29, 174., "", 3.8928341*^7, 54.422, 18.6, 2.581, 1.337, 1803.987, 
  "", 597.029, 9.59, "", "", 37.746, 0.5, 64.83, 0.511}, 
 {"AFG", "Asia", "Afghanistan", "2021-05-27", 68366., 623., 541.571, 2869., 
  14., 13.857, 1756.201, 16.004, 13.912, 73.7, 0.36, 0.356, 1.55, "", "", "", 
  "", "", "", "", "", "", "", "", "", "", "", "", "", "", 593313., 479574., 
  113739., 2859., 6487., 1.52, 1.23, 0.29, 167., "", 3.8928341*^7, 54.422, 
  18.6, 2.581, 1.337, 1803.987, "", 597.029, 9.59, "", "", 37.746, 0.5, 
  64.83, 0.511}, {"AFG", "Asia", "Afghanistan", "2021-05-28", 69130., 764., 
  578.571, 2881., 12., 14.143, 1775.827, 19.626, 14.862, 74.008, 0.308, 
  0.363, 1.56, "", "", "", "", "", "", "", "", "", "", "", "", "", "", "", 
  "", "", "", "", "", "", 5907., "", "", "", 152., "", 3.8928341*^7, 54.422, 
  18.6, 2.581, 1.337, 1803.987, "", 597.029, 9.59, "", "", 37.746, 0.5, 
  64.83, 0.511}, {"AFG", "Asia", "Afghanistan", "2021-05-29", 70111., 981., 
  660.714, 2899., 18., 15.286, 1801.027, 25.2, 16.973, 74.47, 0.462, 0.393, 
  1.57, "", "", "", "", "", "", "", "", "", "", "", "", "", "", "", "", "", 
  "", "", "", "", 5326., "", "", "", 137., 37.96, 3.8928341*^7, 54.422, 18.6, 
  2.581, 1.337, 1803.987, "", 597.029, 9.59, "", "", 37.746, 0.5, 64.83, 
  0.511}, {"AFG", "Asia", "Afghanistan", "2021-05-30", 70761., 650., 719., 
  2919., 20., 16.714, 1817.725, 16.697, 18.47, 74.984, 0.514, 0.429, 1.58, 
  "", "", "", "", "", "", "", "", "", "", "", "", "", "", "", "", "", 
  600152., 480226., 119926., "", 4746., 1.54, 1.23, 0.31, 122., 37.96, 
  3.8928341*^7, 54.422, 18.6, 2.581, 1.337, 1803.987, "", 597.029, 9.59, "", 
  "", 37.746, 0.5, 64.83, 0.511}, {"AFG", "Asia", "Afghanistan", 
  "2021-05-31", 71838., 1077., 794.714, 2944., 25., 18.857, 1845.391, 27.666, 
  20.415, 75.626, 0.642, 0.484, 1.58, "", "", "", "", "", "", "", "", "", "", 
  "", "", "", "", "", "", "", "", "", "", "", 5084., "", "", "", 131., "", 
  3.8928341*^7, 54.422, 18.6, 2.581, 1.337, 1803.987, "", 597.029, 9.59, "", 
  "", 37.746, 0.5, 64.83, 0.511}, {"AFG", "Asia", "Afghanistan", 
  "2021-06-01", 72977., 1139., 867.714, 2973., 29., 19.571, 1874.65, 29.259, 
  22.29, 76.371, 0.745, 0.503, 1.57, "", "", "", "", "", "", "", "", "", "", 
  "", "", "", "", "", "", "", "", "", "", "", 5102., "", "", "", 131., "", 
  3.8928341*^7, 54.422, 18.6, 2.581, 1.337, 1803.987, "", 597.029, 9.59, "", 
  "", 37.746, 0.5, 64.83, 0.511}, {"AFG", "Asia", "Afghanistan", 
  "2021-06-02", 74026., 1049., 897.571, 3007., 34., 21.714, 1901.597, 26.947, 
  23.057, 77.244, 0.873, 0.558, 1.56, "", "", "", "", "", "", "", "", "", "", 
  "", "", "", "", "", "", "", 626290., 481690., 144600., "", 5119., 1.61, 
  1.24, 0.37, 131., "", 3.8928341*^7, 54.422, 18.6, 2.581, 1.337, 1803.987, 
  "", 597.029, 9.59, "", "", 37.746, 0.5, 64.83, 0.511}, 
 {"AFG", "Asia", "Afghanistan", "2021-06-03", 75119., 1093., 964.714, 3034., 
  27., 23.571, 1929.674, 28.077, 24.782, 77.938, 0.694, 0.606, 1.56, "", "", 
  "", "", "", "", "", "", "", "", "", "", "", "", "", "", "", 630305., 
  481800., 148505., 4015., 5285., 1.62, 1.24, 0.38, 136., "", 3.8928341*^7, 
  54.422, 18.6, 2.581, 1.337, 1803.987, "", 597.029, 9.59, "", "", 37.746, 
  0.5, 64.83, 0.511}, {"AFG", "Asia", "Afghanistan", "2021-06-04", 76628., 
  1509., 1071.143, 3068., 34., 26.714, 1968.437, 38.764, 27.516, 78.811, 
  0.873, 0.686, 1.57, "", "", "", "", "", "", "", "", "", "", "", "", "", "", 
  "", "", "", "", "", "", "", "", "", "", "", "", "", 3.8928341*^7, 54.422, 
  18.6, 2.581, 1.337, 1803.987, "", 597.029, 9.59, "", "", 37.746, 0.5, 
  64.83, 0.511}, {"AFG", "Asia", "Afghanistan", "2021-06-05", 77963., 1335., 
  1121.714, 3104., 36., 29.286, 2002.731, 34.294, 28.815, 79.736, 0.925, 
  0.752, 1.57, "", "", "", "", "", "", "", "", "", "", "", "", "", "", "", 
  "", "", "", "", "", "", "", "", "", "", "", "", 3.8928341*^7, 54.422, 18.6, 
  2.581, 1.337, 1803.987, "", 597.029, 9.59, "", "", 37.746, 0.5, 64.83, 
  0.511}, {"AFG", "Asia", "Afghanistan", "2021-06-06", 79224., 1261., 1209., 
  3145., 41., 32.286, 2035.124, 32.393, 31.057, 80.789, 1.053, 0.829, 1.58, 
  "", "", "", "", "", "", "", "", "", "", "", "", "", "", "", "", "", "", "", 
  "", "", "", "", "", "", "", "", 3.8928341*^7, 54.422, 18.6, 2.581, 1.337, 
  1803.987, "", 597.029, 9.59, "", "", 37.746, 0.5, 64.83, 0.511}, 
 {"AFG", "Asia", "Afghanistan", "2021-06-07", 80841., 1617., 1286.143, 3187., 
  42., 34.714, 2076.662, 41.538, 33.039, 81.868, 1.079, 0.892, "", "", "", 
  "", "", "", "", "", "", "", "", "", "", "", "", "", "", "", "", "", "", "", 
  "", "", "", "", "", "", 3.8928341*^7, 54.422, 18.6, 2.581, 1.337, 1803.987, 
  "", 597.029, 9.59, "", "", 37.746, 0.5, 64.83, 0.511}, 
 {"OWID_AFR", "", "Africa", "2020-02-13", "", 0., "", "", 0., "", "", 0., "", 
  "", 0., "", "", "", "", "", "", "", "", "", "", "", "", "", "", "", "", "", 
  "", "", "", "", "", "", "", "", "", "", "", "", 1.340598113*^9, "", "", "", 
  "", "", "", "", "", "", "", "", "", "", ""}, 
 {"OWID_AFR", "", "Africa", "2020-02-14", 1., 1., "", "", 0., "", 0.001, 
  0.001, "", "", 0., "", "", "", "", "", "", "", "", "", "", "", "", "", "", 
  "", "", "", "", "", "", "", "", "", "", "", "", "", "", "", 1.340598113*^9, 
  "", "", "", "", "", "", "", "", "", "", "", "", "", ""}, 
 {"OWID_AFR", "", "Africa", "2020-02-15", 1., 0., "", "", 0., "", 0.001, 0., 
  "", "", 0., "", "", "", "", "", "", "", "", "", "", "", "", "", "", "", "", 
  "", "", "", "", "", "", "", "", "", "", "", "", "", 1.340598113*^9, "", "", 
  "", "", "", "", "", "", "", "", "", "", "", ""}, 
 {"OWID_AFR", "", "Africa", "2020-02-16", 1., 0., "", "", 0., "", 0.001, 0., 
  "", "", 0., "", "", "", "", "", "", "", "", "", "", "", "", "", "", "", "", 
  "", "", "", "", "", "", "", "", "", "", "", "", "", 1.340598113*^9, "", "", 
  "", "", "", "", "", "", "", "", "", "", "", ""}, 
 {"OWID_AFR", "", "Africa", "2020-02-17", 1., 0., "", "", 0., "", 0.001, 0., 
  "", "", 0., "", "", "", "", "", "", "", "", "", "", "", "", "", "", "", "", 
  "", "", "", "", "", "", "", "", "", "", "", "", "", 1.340598113*^9, "", "", 
  "", "", "", "", "", "", "", "", "", "", "", ""}, 
 {"OWID_AFR", "", "Africa", "2020-02-18", 1., 0., "", "", 0., "", 0.001, 0., 
  "", "", 0., "", "", "", "", "", "", "", "", "", "", "", "", "", "", "", "", 
  "", "", "", "", "", "", "", "", "", "", "", "", "", 1.340598113*^9, "", "", 
  "", "", "", "", "", "", "", "", "", "", "", ""}, 
 {"OWID_AFR", "", "Africa", "2020-02-19", 1., 0., 0.143, "", 0., 0., 0.001, 
  0., 0., "", 0., 0., "", "", "", "", "", "", "", "", "", "", "", "", "", "", 
  "", "", "", "", "", "", "", "", "", "", "", "", "", "", 1.340598113*^9, "", 
  "", "", "", "", "", "", "", "", "", "", "", "", ""}, 
 {"OWID_AFR", "", "Africa", "2020-02-20", 1., 0., 0.143, "", 0., 0., 0.001, 
  0., 0., "", 0., 0., "", "", "", "", "", "", "", "", "", "", "", "", "", "", 
  "", "", "", "", "", "", "", "", "", "", "", "", "", "", 1.340598113*^9, "", 
  "", "", "", "", "", "", "", "", "", "", "", "", ""}, 
 {"OWID_AFR", "", "Africa", "2020-02-21", 1., 0., 0., "", 0., 0., 0.001, 0., 
  0., "", 0., 0., "", "", "", "", "", "", "", "", "", "", "", "", "", "", "", 
  "", "", "", "", "", "", "", "", "", "", "", "", "", 1.340598113*^9, "", "", 
  "", "", "", "", "", "", "", "", "", "", "", ""}, 
 {"OWID_AFR", "", "Africa", "2020-02-22", 1., 0., 0., "", 0., 0., 0.001, 0., 
  0., "", 0., 0., "", "", "", "", "", "", "", "", "", "", "", "", "", "", "", 
  "", "", "", "", "", "", "", "", "", "", "", "", "", 1.340598113*^9, "", "", 
  "", "", "", "", "", "", "", "", "", "", "", ""}, 
 {"OWID_AFR", "", "Africa", "2020-02-23", 1., 0., 0., "", 0., 0., 0.001, 0., 
  0., "", 0., 0., "", "", "", "", "", "", "", "", "", "", "", "", "", "", "", 
  "", "", "", "", "", "", "", "", "", "", "", "", "", 1.340598113*^9, "", "", 
  "", "", "", "", "", "", "", "", "", "", "", ""}, 
 {"OWID_AFR", "", "Africa", "2020-02-24", 1., 0., 0., "", 0., 0., 0.001, 0., 
  0., "", 0., 0., "", "", "", "", "", "", "", "", "", "", "", "", "", "", "", 
  "", "", "", "", "", "", "", "", "", "", "", "", "", 1.340598113*^9, "", "", 
  "", "", "", "", "", "", "", "", "", "", "", ""}, 
 {"OWID_AFR", "", "Africa", "2020-02-25", 2., 1., 0.143, "", 0., 0., 0.001, 
  0.001, 0., "", 0., 0., "", "", "", "", "", "", "", "", "", "", "", "", "", 
  "", "", "", "", "", "", "", "", "", "", "", "", "", "", "", 1.340598113*^9, 
  "", "", "", "", "", "", "", "", "", "", "", "", "", ""}, 
 {"OWID_AFR", "", "Africa", "2020-02-26", 2., 0., 0.143, "", 0., 0., 0.001, 
  0., 0., "", 0., 0., "", "", "", "", "", "", "", "", "", "", "", "", "", "", 
  "", "", "", "", "", "", "", "", "", "", "", "", "", "", 1.340598113*^9, "", 
  "", "", "", "", "", "", "", "", "", "", "", "", ""}, 
 {"OWID_AFR", "", "Africa", "2020-02-27", 2., 0., 0.143, "", 0., 0., 0.001, 
  0., 0., "", 0., 0., "", "", "", "", "", "", "", "", "", "", "", "", "", "", 
  "", "", "", "", "", "", "", "", "", "", "", "", "", "", 1.340598113*^9, "", 
  "", "", "", "", "", "", "", "", "", "", "", "", ""}, 
 {"OWID_AFR", "", "Africa", "2020-02-28", 3., 1., 0.286, "", 0., 0., 0.002, 
  0.001, 0., "", 0., 0., "", "", "", "", "", "", "", "", "", "", "", "", "", 
  "", "", "", "", "", "", "", "", "", "", "", "", "", "", "", 1.340598113*^9, 
  "", "", "", "", "", "", "", "", "", "", "", "", "", ""}, 
 {"OWID_AFR", "", "Africa", "2020-02-29", 3., 0., 0.286, "", 0., 0., 0.002, 
  0., 0., "", 0., 0., "", "", "", "", "", "", "", "", "", "", "", "", "", "", 
  "", "", "", "", "", "", "", "", "", "", "", "", "", "", 1.340598113*^9, "", 
  "", "", "", "", "", "", "", "", "", "", "", "", ""}, 
 {"OWID_AFR", "", "Africa", "2020-03-01", 4., 1., 0.429, "", 0., 0., 0.003, 
  0.001, 0., "", 0., 0., "", "", "", "", "", "", "", "", "", "", "", "", "", 
  "", "", "", "", "", "", "", "", "", "", "", "", "", "", "", 1.340598113*^9, 
  "", "", "", "", "", "", "", "", "", "", "", "", "", ""}, 
 {"OWID_AFR", "", "Africa", "2020-03-02", 8., 4., 1., "", 0., 0., 0.006, 
  0.003, 0.001, "", 0., 0., "", "", "", "", "", "", "", "", "", "", "", "", 
  "", "", "", "", "", "", "", "", "", "", "", "", "", "", "", "", 
  1.340598113*^9, "", "", "", "", "", "", "", "", "", "", "", "", "", ""}, 
 {"OWID_AFR", "", "Africa", "2020-03-03", 11., 3., 1.286, "", 0., 0., 0.008, 
  0.002, 0.001, "", 0., 0., "", "", "", "", "", "", "", "", "", "", "", "", 
  "", "", "", "", "", "", "", "", "", "", "", "", "", "", "", "", 
  1.340598113*^9, "", "", "", "", "", "", "", "", "", "", "", "", "", ""}, 
 {"OWID_AFR", "", "Africa", "2020-03-04", 21., 10., 2.714, "", 0., 0., 0.016, 
  0.007, 0.002, "", 0., 0., "", "", "", "", "", "", "", "", "", "", "", "", 
  "", "", "", "", "", "", "", "", "", "", "", "", "", "", "", "", 
  1.340598113*^9, "", "", "", "", "", "", "", "", "", "", "", "", "", ""}, 
 {"OWID_AFR", "", "Africa", "2020-03-05", 24., 3., 3.143, "", 0., 0., 0.018, 
  0.002, 0.002, "", 0., 0., "", "", "", "", "", "", "", "", "", "", "", "", 
  "", "", "", "", "", "", "", "", "", "", "", "", "", "", "", "", 
  1.340598113*^9, "", "", "", "", "", "", "", "", "", "", "", "", "", ""}, 
 {"OWID_AFR", "", "Africa", "2020-03-06", 43., 19., 5.714, "", 0., 0., 0.032, 
  0.014, 0.004, "", 0., 0., "", "", "", "", "", "", "", "", "", "", "", "", 
  "", "", "", "", "", "", "", "", "", "", "", "", "", "", "", "", 
  1.340598113*^9, "", "", "", "", "", "", "", "", "", "", "", "", "", ""}, 
 {"OWID_AFR", "", "Africa", "2020-03-07", 43., 0., 5.714, "", 0., 0., 0.032, 
  0., 0.004, "", 0., 0., "", "", "", "", "", "", "", "", "", "", "", "", "", 
  "", "", "", "", "", "", "", "", "", "", "", "", "", "", "", 1.340598113*^9, 
  "", "", "", "", "", "", "", "", "", "", "", "", "", ""}, 
 {"OWID_AFR", "", "Africa", "2020-03-08", 83., 40., 11.286, 1., 1., 0.143, 
  0.062, 0.03, 0.008, 0.001, 0.001, 0., "", "", "", "", "", "", "", "", "", 
  "", "", "", "", "", "", "", "", "", "", "", "", "", "", "", "", "", "", "", 
  1.340598113*^9, "", "", "", "", "", "", "", "", "", "", "", "", "", ""}, 
 {"OWID_AFR", "", "Africa", "2020-03-09", 91., 8., 11.857, 1., 0., 0.143, 
  0.068, 0.006, 0.009, 0.001, 0., 0., "", "", "", "", "", "", "", "", "", "", 
  "", "", "", "", "", "", "", "", "", "", "", "", "", "", "", "", "", "", 
  1.340598113*^9, "", "", "", "", "", "", "", "", "", "", "", "", "", ""}, 
 {"OWID_AFR", "", "Africa", "2020-03-10", 104., 13., 13.286, 2., 1., 0.286, 
  0.078, 0.01, 0.01, 0.001, 0.001, 0., "", "", "", "", "", "", "", "", "", 
  "", "", "", "", "", "", "", "", "", "", "", "", "", "", "", "", "", "", "", 
  1.340598113*^9, "", "", "", "", "", "", "", "", "", "", "", "", "", ""}, 
 {"OWID_AFR", "", "Africa", "2020-03-11", 118., 14., 13.857, 2., 0., 0.286, 
  0.088, 0.01, 0.01, 0.001, 0., 0., "", "", "", "", "", "", "", "", "", "", 
  "", "", "", "", "", "", "", "", "", "", "", "", "", "", "", "", "", "", 
  1.340598113*^9, "", "", "", "", "", "", "", "", "", "", "", "", "", ""}, 
 {"OWID_AFR", "", "Africa", "2020-03-12", 134., 16., 15.714, 3., 1., 0.429, 
  0.1, 0.012, 0.012, 0.002, 0.001, 0., "", "", "", "", "", "", "", "", "", 
  "", "", "", "", "", "", "", "", "", "", "", "", "", "", "", "", "", "", "", 
  1.340598113*^9, "", "", "", "", "", "", "", "", "", "", "", "", "", ""}, 
 {"OWID_AFR", "", "Africa", "2020-03-13", 176., 42., 19., 6., 3., 0.857, 
  0.131, 0.031, 0.014, 0.004, 0.002, 0.001, "", "", "", "", "", "", "", "", 
  "", "", "", "", "", "", "", "", "", "", "", "", "", "", "", "", "", "", "", 
  "", 1.340598113*^9, "", "", "", "", "", "", "", "", "", "", "", "", "", 
  ""}, {"OWID_AFR", "", "Africa", "2020-03-14", 254., 78., 30.143, 7., 1., 
  1., 0.189, 0.058, 0.022, 0.005, 0.001, 0.001, "", "", "", "", "", "", "", 
  "", "", "", "", "", "", "", "", "", "", "", "", "", "", "", "", "", "", "", 
  "", "", 1.340598113*^9, "", "", "", "", "", "", "", "", "", "", "", "", "", 
  ""}, {"OWID_AFR", "", "Africa", "2020-03-15", 313., 59., 32.857, 8., 1., 
  1., 0.233, 0.044, 0.025, 0.006, 0.001, 0.001, "", "", "", "", "", "", "", 
  "", "", "", "", "", "", "", "", "", "", "", "", "", "", "", "", "", "", "", 
  "", "", 1.340598113*^9, "", "", "", "", "", "", "", "", "", "", "", "", "", 
  ""}, {"OWID_AFR", "", "Africa", "2020-03-16", 400., 87., 44.143, 8., 0., 
  1., 0.298, 0.065, 0.033, 0.006, 0., 0.001, "", "", "", "", "", "", "", "", 
  "", "", "", "", "", "", "", "", "", "", "", "", "", "", "", "", "", "", "", 
  "", 1.340598113*^9, "", "", "", "", "", "", "", "", "", "", "", "", "", 
  ""}, {"OWID_AFR", "", "Africa", "2020-03-17", 484., 84., 54.286, 11., 3., 
  1.286, 0.361, 0.063, 0.04, 0.008, 0.002, 0.001, "", "", "", "", "", "", "", 
  "", "", "", "", "", "", "", "", "", "", "", "", "", "", "", "", "", "", "", 
  "", "", 1.340598113*^9, "", "", "", "", "", "", "", "", "", "", "", "", "", 
  ""}, {"OWID_AFR", "", "Africa", "2020-03-18", 600., 116., 68.857, 17., 6., 
  2.143, 0.448, 0.087, 0.051, 0.013, 0.004, 0.002, "", "", "", "", "", "", 
  "", "", "", "", "", "", "", "", "", "", "", "", "", "", "", "", "", "", "", 
  "", "", "", 1.340598113*^9, "", "", "", "", "", "", "", "", "", "", "", "", 
  "", ""}, {"OWID_AFR", "", "Africa", "2020-03-19", 780., 180., 92.286, 20., 
  3., 2.429, 0.582, 0.134, 0.069, 0.015, 0.002, 0.002, "", "", "", "", "", 
  "", "", "", "", "", "", "", "", "", "", "", "", "", "", "", "", "", "", "", 
  "", "", "", "", 1.340598113*^9, "", "", "", "", "", "", "", "", "", "", "", 
  "", "", ""}, {"OWID_AFR", "", "Africa", "2020-03-20", 968., 188., 113.143, 
  26., 6., 2.857, 0.722, 0.14, 0.084, 0.019, 0.004, 0.002, "", "", "", "", 
  "", "", "", "", "", "", "", "", "", "", "", "", "", "", "", "", "", "", "", 
  "", "", "", "", "", 1.340598113*^9, "", "", "", "", "", "", "", "", "", "", 
  "", "", "", ""}, {"OWID_AFR", "", "Africa", "2020-03-21", 1172., 204., 
  131.143, 36., 10., 4.143, 0.874, 0.152, 0.098, 0.027, 0.007, 0.003, "", "", 
  "", "", "", "", "", "", "", "", "", "", "", "", "", "", "", "", "", "", "", 
  "", "", "", "", "", "", "", 1.340598113*^9, "", "", "", "", "", "", "", "", 
  "", "", "", "", "", ""}, {"OWID_AFR", "", "Africa", "2020-03-22", 1437., 
  265., 160.571, 48., 12., 5.714, 1.072, 0.198, 0.12, 0.036, 0.009, 0.004, 
  "", "", "", "", "", "", "", "", "", "", "", "", "", "", "", "", "", "", "", 
  "", "", "", "", "", "", "", "", "", 1.340598113*^9, "", "", "", "", "", "", 
  "", "", "", "", "", "", "", ""}, {"OWID_AFR", "", "Africa", "2020-03-23", 
  1818., 381., 202.571, 57., 9., 7., 1.356, 0.284, 0.151, 0.043, 0.007, 
  0.005, "", "", "", "", "", "", "", "", "", "", "", "", "", "", "", "", "", 
  "", "", "", "", "", "", "", "", "", "", "", 1.340598113*^9, "", "", "", "", 
  "", "", "", "", "", "", "", "", "", ""}, {"OWID_AFR", "", "Africa", 
  "2020-03-24", 2250., 432., 252.286, 64., 7., 7.571, 1.678, 0.322, 0.188, 
  0.048, 0.005, 0.006, "", "", "", "", "", "", "", "", "", "", "", "", "", 
  "", "", "", "", "", "", "", "", "", "", "", "", "", "", "", 1.340598113*^9, 
  "", "", "", "", "", "", "", "", "", "", "", "", "", ""}, 
 {"OWID_AFR", "", "Africa", "2020-03-25", 2773., 523., 310.429, 73., 9., 8., 
  2.068, 0.39, 0.232, 0.054, 0.007, 0.006, "", "", "", "", "", "", "", "", 
  "", "", "", "", "", "", "", "", "", "", "", "", "", "", "", "", "", "", "", 
  "", 1.340598113*^9, "", "", "", "", "", "", "", "", "", "", "", "", "", 
  ""}, {"OWID_AFR", "", "Africa", "2020-03-26", 3326., 553., 363.714, 91., 
  18., 10.143, 2.481, 0.413, 0.271, 0.068, 0.013, 0.008, "", "", "", "", "", 
  "", "", "", "", "", "", "", "", "", "", "", "", "", "", "", "", "", "", "", 
  "", "", "", "", 1.340598113*^9, "", "", "", "", "", "", "", "", "", "", "", 
  "", "", ""}, {"OWID_AFR", "", "Africa", "2020-03-27", 3885., 559., 416.714, 
  115., 24., 12.714, 2.898, 0.417, 0.311, 0.086, 0.018, 0.009, "", "", "", 
  "", "", "", "", "", "", "", "", "", "", "", "", "", "", "", "", "", "", "", 
  "", "", "", "", "", "", 1.340598113*^9, "", "", "", "", "", "", "", "", "", 
  "", "", "", "", ""}, {"OWID_AFR", "", "Africa", "2020-03-28", 4225., 340., 
  436.143, 134., 19., 14., 3.152, 0.254, 0.325, 0.1, 0.014, 0.01, "", "", "", 
  "", "", "", "", "", "", "", "", "", "", "", "", "", "", "", "", "", "", "", 
  "", "", "", "", "", "", 1.340598113*^9, "", "", "", "", "", "", "", "", "", 
  "", "", "", "", ""}, {"OWID_AFR", "", "Africa", "2020-03-29", 4785., 560., 
  478.286, 152., 18., 14.857, 3.569, 0.418, 0.357, 0.113, 0.013, 0.011, "", 
  "", "", "", "", "", "", "", "", "", "", "", "", "", "", "", "", "", "", "", 
  "", "", "", "", "", "", "", "", 1.340598113*^9, "", "", "", "", "", "", "", 
  "", "", "", "", "", "", ""}, {"OWID_AFR", "", "Africa", "2020-03-30", 
  5196., 411., 482.571, 173., 21., 16.571, 3.876, 0.307, 0.36, 0.129, 0.016, 
  0.012, "", "", "", "", "", "", "", "", "", "", "", "", "", "", "", "", "", 
  "", "", "", "", "", "", "", "", "", "", "", 1.340598113*^9, "", "", "", "", 
  "", "", "", "", "", "", "", "", "", ""}, {"OWID_AFR", "", "Africa", 
  "2020-03-31", 5781., 585., 504.429, 200., 27., 19.429, 4.312, 0.436, 0.376, 
  0.149, 0.02, 0.014, "", "", "", "", "", "", "", "", "", "", "", "", "", "", 
  "", "", "", "", "", "", "", "", "", "", "", "", "", "", 1.340598113*^9, "", 
  "", "", "", "", "", "", "", "", "", "", "", "", ""}, 
 {"OWID_AFR", "", "Africa", "2020-04-01", 6380., 599., 515.286, 234., 34., 
  23., 4.759, 0.447, 0.384, 0.175, 0.025, 0.017, "", "", "", "", "", "", "", 
  "", "", "", "", "", "", "", "", "", "", "", "", "", "", "", "", "", "", "", 
  "", "", 1.340598113*^9, "", "", "", "", "", "", "", "", "", "", "", "", "", 
  ""}, {"OWID_AFR", "", "Africa", "2020-04-02", 7031., 651., 529.286, 287., 
  53., 28., 5.245, 0.486, 0.395, 0.214, 0.04, 0.021, "", "", "", "", "", "", 
  "", "", "", "", "", "", "", "", "", "", "", "", "", "", "", "", "", "", "", 
  "", "", "", 1.340598113*^9, "", "", "", "", "", "", "", "", "", "", "", "", 
  "", ""}, {"OWID_AFR", "", "Africa", "2020-04-03", 7913., 882., 575.429, 
  331., 44., 30.857, 5.903, 0.658, 0.429, 0.247, 0.033, 0.023, "", "", "", 
  "", "", "", "", "", "", "", "", "", "", "", "", "", "", "", "", "", "", "", 
  "", "", "", "", "", "", 1.340598113*^9, "", "", "", "", "", "", "", "", "", 
  "", "", "", "", ""}, {"OWID_AFR", "", "Africa", "2020-04-04", 8592., 679., 
  623.857, 383., 52., 35.571, 6.409, 0.506, 0.465, 0.286, 0.039, 0.027, "", 
  "", "", "", "", "", "", "", "", "", "", "", "", "", "", "", "", "", "", "", 
  "", "", "", "", "", "", "", "", 1.340598113*^9, "", "", "", "", "", "", "", 
  "", "", "", "", "", "", ""}, {"OWID_AFR", "", "Africa", "2020-04-05", 
  9298., 706., 644.714, 444., 61., 41.714, 6.936, 0.527, 0.481, 0.331, 0.046, 
  0.031, "", "", "", "", "", "", "", "", "", "", "", "", "", "", "", "", "", 
  "", "", "", "", "", "", "", "", "", "", "", 1.340598113*^9, "", "", "", "", 
  "", "", "", "", "", "", "", "", "", ""}, {"OWID_AFR", "", "Africa", 
  "2020-04-06", 9999., 701., 686.143, 487., 43., 44.857, 7.459, 0.523, 0.512, 
  0.363, 0.032, 0.033, "", "", "", "", "", "", "", "", "", "", "", "", "", 
  "", "", "", "", "", "", "", "", "", "", "", "", "", "", "", 1.340598113*^9, 
  "", "", "", "", "", "", "", "", "", "", "", "", "", ""}, 
 {"OWID_AFR", "", "Africa", "2020-04-07", 10632., 633., 693., 533., 46., 
  47.571, 7.931, 0.472, 0.517, 0.398, 0.034, 0.035, "", "", "", "", "", "", 
  "", "", "", "", "", "", "", "", "", "", "", "", "", "", "", "", "", "", "", 
  "", "", "", 1.340598113*^9, "", "", "", "", "", "", "", "", "", "", "", "", 
  "", ""}, {"OWID_AFR", "", "Africa", "2020-04-08", 11436., 804., 722.286, 
  574., 41., 48.571, 8.531, 0.6, 0.539, 0.428, 0.031, 0.036, "", "", "", "", 
  "", "", "", "", "", "", "", "", "", "", "", "", "", "", "", "", "", "", "", 
  "", "", "", "", "", 1.340598113*^9, "", "", "", "", "", "", "", "", "", "", 
  "", "", "", ""}, {"OWID_AFR", "", "Africa", "2020-04-09", 12248., 812., 
  745.286, 627., 53., 48.571, 9.136, 0.606, 0.556, 0.468, 0.04, 0.036, "", 
  "", "", "", "", "", "", "", "", "", "", "", "", "", "", "", "", "", "", "", 
  "", "", "", "", "", "", "", "", 1.340598113*^9, "", "", "", "", "", "", "", 
  "", "", "", "", "", "", ""}, {"OWID_AFR", "", "Africa", "2020-04-10", 
  12911., 663., 714., 693., 66., 51.714, 9.631, 0.495, 0.533, 0.517, 0.049, 
  0.039, "", "", "", "", "", "", "", "", "", "", "", "", "", "", "", "", "", 
  "", "", "", "", "", "", "", "", "", "", "", 1.340598113*^9, "", "", "", "", 
  "", "", "", "", "", "", "", "", "", ""}, {"OWID_AFR", "", "Africa", 
  "2020-04-11", 13627., 716., 719.286, 742., 49., 51.286, 10.165, 0.534, 
  0.537, 0.553, 0.037, 0.038, "", "", "", "", "", "", "", "", "", "", "", "", 
  "", "", "", "", "", "", "", "", "", "", "", "", "", "", "", "", 
  1.340598113*^9, "", "", "", "", "", "", "", "", "", "", "", "", "", ""}, 
 {"OWID_AFR", "", "Africa", "2020-04-12", 14491., 864., 741.857, 788., 46., 
  49.143, 10.809, 0.644, 0.553, 0.588, 0.034, 0.037, "", "", "", "", "", "", 
  "", "", "", "", "", "", "", "", "", "", "", "", "", "", "", "", "", "", "", 
  "", "", "", 1.340598113*^9, "", "", "", "", "", "", "", "", "", "", "", "", 
  "", ""}, {"OWID_AFR", "", "Africa", "2020-04-13", 15265., 774., 752.286, 
  834., 46., 49.571, 11.387, 0.577, 0.561, 0.622, 0.034, 0.037, "", "", "", 
  "", "", "", "", "", "", "", "", "", "", "", "", "", "", "", "", "", "", "", 
  "", "", "", "", "", "", 1.340598113*^9, "", "", "", "", "", "", "", "", "", 
  "", "", "", "", ""}, {"OWID_AFR", "", "Africa", "2020-04-14", 16235., 970., 
  800.429, 873., 39., 48.571, 12.11, 0.724, 0.597, 0.651, 0.029, 0.036, "", 
  "", "", "", "", "", "", "", "", "", "", "", "", "", "", "", "", "", "", "", 
  "", "", "", "", "", "", "", "", 1.340598113*^9, "", "", "", "", "", "", "", 
  "", "", "", "", "", "", ""}, {"OWID_AFR", "", "Africa", "2020-04-15", 
  17192., 957., 822.286, 910., 37., 48., 12.824, 0.714, 0.613, 0.679, 0.028, 
  0.036, "", "", "", "", "", "", "", "", "", "", "", "", "", "", "", "", "", 
  "", "", "", "", "", "", "", "", "", "", "", 1.340598113*^9, "", "", "", "", 
  "", "", "", "", "", "", "", "", "", ""}, {"OWID_AFR", "", "Africa", 
  "2020-04-16", 18360., 1168., 873.143, 965., 55., 48.286, 13.695, 0.871, 
  0.651, 0.72, 0.041, 0.036, "", "", "", "", "", "", "", "", "", "", "", "", 
  "", "", "", "", "", "", "", "", "", "", "", "", "", "", "", "", 
  1.340598113*^9, "", "", "", "", "", "", "", "", "", "", "", "", "", ""}, 
 {"OWID_AFR", "", "Africa", "2020-04-17", 19766., 1406., 979.286, 1016., 51., 
  46.143, 14.744, 1.049, 0.73, 0.758, 0.038, 0.034, "", "", "", "", "", "", 
  "", "", "", "", "", "", "", "", "", "", "", "", "", "", "", "", "", "", "", 
  "", "", "", 1.340598113*^9, "", "", "", "", "", "", "", "", "", "", "", "", 
  "", ""}, {"OWID_AFR", "", "Africa", "2020-04-18", 21072., 1306., 1063.571, 
  1058., 42., 45.143, 15.718, 0.974, 0.793, 0.789, 0.031, 0.034, "", "", "", 
  "", "", "", "", "", "", "", "", "", "", "", "", "", "", "", "", "", "", "", 
  "", "", "", "", "", "", 1.340598113*^9, "", "", "", "", "", "", "", "", "", 
  "", "", "", "", ""}, {"OWID_AFR", "", "Africa", "2020-04-19", 22281., 
  1209., 1112.857, 1121., 63., 47.571, 16.62, 0.902, 0.83, 0.836, 0.047, 
  0.035, "", "", "", "", "", "", "", "", "", "", "", "", "", "", "", "", "", 
  "", "", "", "", "", "", "", "", "", "", "", 1.340598113*^9, "", "", "", "", 
  "", "", "", "", "", "", "", "", "", ""}, {"OWID_AFR", "", "Africa", 
  "2020-04-20", 23439., 1158., 1167.714, 1159., 38., 46.429, 17.484, 0.864, 
  0.871, 0.865, 0.028, 0.035, "", "", "", "", "", "", "", "", "", "", "", "", 
  "", "", "", "", "", "", "", "", "", "", "", "", "", "", "", "", 
  1.340598113*^9, "", "", "", "", "", "", "", "", "", "", "", "", "", ""}, 
 {"OWID_AFR", "", "Africa", "2020-04-21", 24509., 1070., 1182., 1189., 30., 
  45.143, 18.282, 0.798, 0.882, 0.887, 0.022, 0.034, "", "", "", "", "", "", 
  "", "", "", "", "", "", "", "", "", "", "", "", "", "", "", "", "", "", "", 
  "", "", "", 1.340598113*^9, "", "", "", "", "", "", "", "", "", "", "", "", 
  "", ""}, {"OWID_AFR", "", "Africa", "2020-04-22", 25911., 1402., 1245.571, 
  1240., 51., 47.143, 19.328, 1.046, 0.929, 0.925, 0.038, 0.035, "", "", "", 
  "", "", "", "", "", "", "", "", "", "", "", "", "", "", "", "", "", "", "", 
  "", "", "", "", "", "", 1.340598113*^9, "", "", "", "", "", "", "", "", "", 
  "", "", "", "", ""}, {"OWID_AFR", "", "Africa", "2020-04-23", 27349., 
  1438., 1284.143, 1297., 57., 47.429, 20.401, 1.073, 0.958, 0.967, 0.043, 
  0.035, "", "", "", "", "", "", "", "", "", "", "", "", "", "", "", "", "", 
  "", "", "", "", "", "", "", "", "", "", "", 1.340598113*^9, "", "", "", "", 
  "", "", "", "", "", "", "", "", "", ""}, {"OWID_AFR", "", "Africa", 
  "2020-04-24", 29068., 1719., 1328.857, 1324., 27., 44., 21.683, 1.282, 
  0.991, 0.988, 0.02, 0.033, "", "", "", "", "", "", "", "", "", "", "", "", 
  "", "", "", "", "", "", "", "", "", "", "", "", "", "", "", "", 
  1.340598113*^9, "", "", "", "", "", "", "", "", "", "", "", "", "", ""}, 
 {"OWID_AFR", "", "Africa", "2020-04-25", 30299., 1231., 1318.143, 1375., 
  51., 45.286, 22.601, 0.918, 0.983, 1.026, 0.038, 0.034, "", "", "", "", "", 
  "", "", "", "", "", "", "", "", "", "", "", "", "", "", "", "", "", "", "", 
  "", "", "", "", 1.340598113*^9, "", "", "", "", "", "", "", "", "", "", "", 
  "", "", ""}, {"OWID_AFR", "", "Africa", "2020-04-26", 31833., 1534., 
  1364.571, 1423., 48., 43.143, 23.745, 1.144, 1.018, 1.061, 0.036, 0.032, 
  "", "", "", "", "", "", "", "", "", "", "", "", "", "", "", "", "", "", "", 
  "", "", "", "", "", "", "", "", "", 1.340598113*^9, "", "", "", "", "", "", 
  "", "", "", "", "", "", "", ""}, {"OWID_AFR", "", "Africa", "2020-04-27", 
  33167., 1334., 1389.714, 1462., 39., 43.286, 24.74, 0.995, 1.037, 1.091, 
  0.029, 0.032, "", "", "", "", "", "", "", "", "", "", "", "", "", "", "", 
  "", "", "", "", "", "", "", "", "", "", "", "", "", 1.340598113*^9, "", "", 
  "", "", "", "", "", "", "", "", "", "", "", ""}, 
 {"OWID_AFR", "", "Africa", "2020-04-28", 34794., 1627., 1469.286, 1523., 
  61., 47.714, 25.954, 1.214, 1.096, 1.136, 0.046, 0.036, "", "", "", "", "", 
  "", "", "", "", "", "", "", "", "", "", "", "", "", "", "", "", "", "", "", 
  "", "", "", "", 1.340598113*^9, "", "", "", "", "", "", "", "", "", "", "", 
  "", "", ""}, {"OWID_AFR", "", "Africa", "2020-04-29", 36807., 2013., 
  1556.571, 1588., 65., 49.714, 27.456, 1.502, 1.161, 1.185, 0.048, 0.037, 
  "", "", "", "", "", "", "", "", "", "", "", "", "", "", "", "", "", "", "", 
  "", "", "", "", "", "", "", "", "", 1.340598113*^9, "", "", "", "", "", "", 
  "", "", "", "", "", "", "", ""}, {"OWID_AFR", "", "Africa", "2020-04-30", 
  38753., 1946., 1629.143, 1634., 46., 48.143, 28.907, 1.452, 1.215, 1.219, 
  0.034, 0.036, "", "", "", "", "", "", "", "", "", "", "", "", "", "", "", 
  "", "", "", "", "", "", "", "", "", "", "", "", "", 1.340598113*^9, "", "", 
  "", "", "", "", "", "", "", "", "", "", "", ""}, 
 {"OWID_AFR", "", "Africa", "2020-05-01", 40479., 1726., 1630.143, 1692., 
  58., 52.571, 30.195, 1.287, 1.216, 1.262, 0.043, 0.039, "", "", "", "", "", 
  "", "", "", "", "", "", "", "", "", "", "", "", "", "", "", "", "", "", "", 
  "", "", "", "", 1.340598113*^9, "", "", "", "", "", "", "", "", "", "", "", 
  "", "", ""}, {"OWID_AFR", "", "Africa", "2020-05-02", 42707., 2228., 
  1772.571, 1759., 67., 54.857, 31.857, 1.662, 1.322, 1.312, 0.05, 0.041, "", 
  "", "", "", "", "", "", "", "", "", "", "", "", "", "", "", "", "", "", "", 
  "", "", "", "", "", "", "", "", 1.340598113*^9, "", "", "", "", "", "", "", 
  "", "", "", "", "", "", ""}, {"OWID_AFR", "", "Africa", "2020-05-03", 
  44301., 1594., 1781.143, 1796., 37., 53.286, 33.046, 1.189, 1.329, 1.34, 
  0.028, 0.04, "", "", "", "", "", "", "", "", "", "", "", "", "", "", "", 
  "", "", "", "", "", "", "", "", "", "", "", "", "", 1.340598113*^9, "", "", 
  "", "", "", "", "", "", "", "", "", "", "", ""}, 
 {"OWID_AFR", "", "Africa", "2020-05-04", 46959., 2658., 1970.286, 1842., 
  46., 54.286, 35.028, 1.983, 1.47, 1.374, 0.034, 0.04, "", "", "", "", "", 
  "", "", "", "", "", "", "", "", "", "", "", "", "", "", "", "", "", "", "", 
  "", "", "", "", 1.340598113*^9, "", "", "", "", "", "", "", "", "", "", "", 
  "", "", ""}, {"OWID_AFR", "", "Africa", "2020-05-05", 48997., 2038., 2029., 
  1908., 66., 55., 36.549, 1.52, 1.514, 1.423, 0.049, 0.041, "", "", "", "", 
  "", "", "", "", "", "", "", "", "", "", "", "", "", "", "", "", "", "", "", 
  "", "", "", "", "", 1.340598113*^9, "", "", "", "", "", "", "", "", "", "", 
  "", "", "", ""}, {"OWID_AFR", "", "Africa", "2020-05-06", 51543., 2546., 
  2105.143, 2006., 98., 59.714, 38.448, 1.899, 1.57, 1.496, 0.073, 0.045, "", 
  "", "", "", "", "", "", "", "", "", "", "", "", "", "", "", "", "", "", "", 
  "", "", "", "", "", "", "", "", 1.340598113*^9, "", "", "", "", "", "", "", 
  "", "", "", "", "", "", ""}, {"OWID_AFR", "", "Africa", "2020-05-07", 
  54033., 2490., 2182.857, 2073., 67., 62.714, 40.305, 1.857, 1.628, 1.546, 
  0.05, 0.047, "", "", "", "", "", "", "", "", "", "", "", "", "", "", "", 
  "", "", "", "", "", "", "", "", "", "", "", "", "", 1.340598113*^9, "", "", 
  "", "", "", "", "", "", "", "", "", "", "", ""}, 
 {"OWID_AFR", "", "Africa", "2020-05-08", 57657., 3624., 2454., 2154., 81., 
  66., 43.008, 2.703, 1.831, 1.607, 0.06, 0.049, "", "", "", "", "", "", "", 
  "", "", "", "", "", "", "", "", "", "", "", "", "", "", "", "", "", "", "", 
  "", "", 1.340598113*^9, "", "", "", "", "", "", "", "", "", "", "", "", "", 
  ""}, {"OWID_AFR", "", "Africa", "2020-05-09", 60507., 2850., 2542.857, 
  2221., 67., 66., 45.134, 2.126, 1.897, 1.657, 0.05, 0.049, "", "", "", "", 
  "", "", "", "", "", "", "", "", "", "", "", "", "", "", "", "", "", "", "", 
  "", "", "", "", "", 1.340598113*^9, "", "", "", "", "", "", "", "", "", "", 
  "", "", "", ""}, {"OWID_AFR", "", "Africa", "2020-05-10", 63086., 2579., 
  2683.571, 2290., 69., 70.571, 47.058, 1.924, 2.002, 1.708, 0.051, 0.053, 
  "", "", "", "", "", "", "", "", "", "", "", "", "", "", "", "", "", "", "", 
  "", "", "", "", "", "", "", "", "", 1.340598113*^9, "", "", "", "", "", "", 
  "", "", "", "", "", "", "", ""}, {"OWID_AFR", "", "Africa", "2020-05-11", 
  66152., 3066., 2741.857, 2344., 54., 71.714, 49.345, 2.287, 2.045, 1.748, 
  0.04, 0.053, "", "", "", "", "", "", "", "", "", "", "", "", "", "", "", 
  "", "", "", "", "", "", "", "", "", "", "", "", "", 1.340598113*^9, "", "", 
  "", "", "", "", "", "", "", "", "", "", "", ""}, 
 {"OWID_AFR", "", "Africa", "2020-05-12", 69312., 3160., 2902.143, 2395., 
  51., 69.571, 51.702, 2.357, 2.165, 1.787, 0.038, 0.052, "", "", "", "", "", 
  "", "", "", "", "", "", "", "", "", "", "", "", "", "", "", "", "", "", "", 
  "", "", "", "", 1.340598113*^9, "", "", "", "", "", "", "", "", "", "", "", 
  "", "", ""}, {"OWID_AFR", "", "Africa", "2020-05-13", 72227., 2915., 
  2954.857, 2493., 98., 69.571, 53.877, 2.174, 2.204, 1.86, 0.073, 0.052, "", 
  "", "", "", "", "", "", "", "", "", "", "", "", "", "", "", "", "", "", "", 
  "", "", "", "", "", "", "", "", 1.340598113*^9, "", "", "", "", "", "", "", 
  "", "", "", "", "", "", ""}, {"OWID_AFR", "", "Africa", "2020-05-14", 
  75346., 3119., 3044.714, 2562., 69., 69.857, 56.203, 2.327, 2.271, 1.911, 
  0.051, 0.052, "", "", "", "", "", "", "", "", "", "", "", "", "", "", "", 
  "", "", "", "", "", "", "", "", "", "", "", "", "", 1.340598113*^9, "", "", 
  "", "", "", "", "", "", "", "", "", "", "", ""}, 
 {"OWID_AFR", "", "Africa", "2020-05-15", 78274., 2928., 2945.286, 2624., 
  62., 67.143, 58.387, 2.184, 2.197, 1.957, 0.046, 0.05, "", "", "", "", "", 
  "", "", "", "", "", "", "", "", "", "", "", "", "", "", "", "", "", "", "", 
  "", "", "", "", 1.340598113*^9, "", "", "", "", "", "", "", "", "", "", "", 
  "", "", ""}, {"OWID_AFR", "", "Africa", "2020-05-16", 81277., 3003., 
  2967.143, 2708., 84., 69.571, 60.627, 2.24, 2.213, 2.02, 0.063, 0.052, "", 
  "", "", "", "", "", "", "", "", "", "", "", "", "", "", "", "", "", "", "", 
  "", "", "", "", "", "", "", "", 1.340598113*^9, "", "", "", "", "", "", "", 
  "", "", "", "", "", "", ""}, {"OWID_AFR", "", "Africa", "2020-05-17", 
  84590., 3313., 3072., 2759., 51., 67., 63.099, 2.471, 2.292, 2.058, 0.038, 
  0.05, "", "", "", "", "", "", "", "", "", "", "", "", "", "", "", "", "", 
  "", "", "", "", "", "", "", "", "", "", "", 1.340598113*^9, "", "", "", "", 
  "", "", "", "", "", "", "", "", "", ""}, {"OWID_AFR", "", "Africa", 
  "2020-05-18", 88258., 3668., 3158., 2832., 73., 69.714, 65.835, 2.736, 
  2.356, 2.112, 0.054, 0.052, "", "", "", "", "", "", "", "", "", "", "", "", 
  "", "", "", "", "", "", "", "", "", "", "", "", "", "", "", "", 
  1.340598113*^9, "", "", "", "", "", "", "", "", "", "", "", "", "", ""}, 
 {"OWID_AFR", "", "Africa", "2020-05-19", 91270., 3012., 3136.857, 2907., 
  75., 73.143, 68.082, 2.247, 2.34, 2.168, 0.056, 0.055, "", "", "", "", "", 
  "", "", "", "", "", "", "", "", "", "", "", "", "", "", "", "", "", "", "", 
  "", "", "", "", 1.340598113*^9, "", "", "", "", "", "", "", "", "", "", "", 
  "", "", ""}, {"OWID_AFR", "", "Africa", "2020-05-20", 95062., 3792., 
  3262.143, 2990., 83., 71., 70.91, 2.829, 2.433, 2.23, 0.062, 0.053, "", "", 
  "", "", "", "", "", "", "", "", "", "", "", "", "", "", "", "", "", "", "", 
  "", "", "", "", "", "", "", 1.340598113*^9, "", "", "", "", "", "", "", "", 
  "", "", "", "", "", ""}, {"OWID_AFR", "", "Africa", "2020-05-21", 99754., 
  4692., 3486.857, 3095., 105., 76.143, 74.41, 3.5, 2.601, 2.309, 0.078, 
  0.057, "", "", "", "", "", "", "", "", "", "", "", "", "", "", "", "", "", 
  "", "", "", "", "", "", "", "", "", "", "", 1.340598113*^9, "", "", "", "", 
  "", "", "", "", "", "", "", "", "", ""}, {"OWID_AFR", "", "Africa", 
  "2020-05-22", 103629., 3875., 3622.143, 3184., 89., 80., 77.301, 2.891, 
  2.702, 2.375, 0.066, 0.06, "", "", "", "", "", "", "", "", "", "", "", "", 
  "", "", "", "", "", "", "", "", "", "", "", "", "", "", "", "", 
  1.340598113*^9, "", "", "", "", "", "", "", "", "", "", "", "", "", ""}, 
 {"OWID_AFR", "", "Africa", "2020-05-23", 107491., 3862., 3744.857, 3257., 
  73., 78.429, 80.181, 2.881, 2.793, 2.43, 0.054, 0.059, "", "", "", "", "", 
  "", "", "", "", "", "", "", "", "", "", "", "", "", "", "", "", "", "", "", 
  "", "", "", "", 1.340598113*^9, "", "", "", "", "", "", "", "", "", "", "", 
  "", "", ""}, {"OWID_AFR", "", "Africa", "2020-05-24", 111617., 4126., 
  3861., 3354., 97., 85., 83.259, 3.078, 2.88, 2.502, 0.072, 0.063, "", "", 
  "", "", "", "", "", "", "", "", "", "", "", "", "", "", "", "", "", "", "", 
  "", "", "", "", "", "", "", 1.340598113*^9, "", "", "", "", "", "", "", "", 
  "", "", "", "", "", ""}, {"OWID_AFR", "", "Africa", "2020-05-25", 115733., 
  4116., 3925., 3479., 125., 92.429, 86.329, 3.07, 2.928, 2.595, 0.093, 
  0.069, "", "", "", "", "", "", "", "", "", "", "", "", "", "", "", "", "", 
  "", "", "", "", "", "", "", "", "", "", "", 1.340598113*^9, "", "", "", "", 
  "", "", "", "", "", "", "", "", "", ""}, {"OWID_AFR", "", "Africa", 
  "2020-05-26", 119445., 3712., 4025., 3591., 112., 97.714, 89.098, 2.769, 
  3.002, 2.679, 0.084, 0.073, "", "", "", "", "", "", "", "", "", "", "", "", 
  "", "", "", "", "", "", "", "", "", "", "", "", "", "", "", "", 
  1.340598113*^9, "", "", "", "", "", "", "", "", "", "", "", "", "", ""}, 
 {"OWID_AFR", "", "Africa", "2020-05-27", 124524., 5079., 4208.857, 3699., 
  108., 101.286, 92.887, 3.789, 3.14, 2.759, 0.081, 0.076, "", "", "", "", 
  "", "", "", "", "", "", "", "", "", "", "", "", "", "", "", "", "", "", "", 
  "", "", "", "", "", 1.340598113*^9, "", "", "", "", "", "", "", "", "", "", 
  "", "", "", ""}, {"OWID_AFR", "", "Africa", "2020-05-28", 129443., 4919., 
  4241.286, 3791., 92., 99.429, 96.556, 3.669, 3.164, 2.828, 0.069, 0.074, 
  "", "", "", "", "", "", "", "", "", "", "", "", "", "", "", "", "", "", "", 
  "", "", "", "", "", "", "", "", "", 1.340598113*^9, "", "", "", "", "", "", 
  "", "", "", "", "", "", "", ""}, {"OWID_AFR", "", "Africa", "2020-05-29", 
  135191., 5748., 4508.857, 3922., 131., 105.429, 100.844, 4.288, 3.363, 
  2.926, 0.098, 0.079, "", "", "", "", "", "", "", "", "", "", "", "", "", 
  "", "", "", "", "", "", "", "", "", "", "", "", "", "", "", 1.340598113*^9, 
  "", "", "", "", "", "", "", "", "", "", "", "", "", ""}, 
 {"OWID_AFR", "", "Africa", "2020-05-30", 141311., 6120., 4831.429, 4069., 
  147., 116., 105.409, 4.565, 3.604, 3.035, 0.11, 0.087, "", "", "", "", "", 
  "", "", "", "", "", "", "", "", "", "", "", "", "", "", "", "", "", "", "", 
  "", "", "", "", 1.340598113*^9, "", "", "", "", "", "", "", "", "", "", "", 
  "", "", ""}, {"OWID_AFR", "", "Africa", "2020-05-31", 146559., 5248., 
  4991.714, 4222., 153., 124., 109.324, 3.915, 3.723, 3.149, 0.114, 0.092, 
  "", "", "", "", "", "", "", "", "", "", "", "", "", "", "", "", "", "", "", 
  "", "", "", "", "", "", "", "", "", 1.340598113*^9, "", "", "", "", "", "", 
  "", "", "", "", "", "", "", ""}, {"OWID_AFR", "", "Africa", "2020-06-01", 
  152344., 5785., 5230.143, 4343., 121., 123.429, 113.639, 4.315, 3.901, 
  3.24, 0.09, 0.092, "", "", "", "", "", "", "", "", "", "", "", "", "", "", 
  "", "", "", "", "", "", "", "", "", "", "", "", "", "", 1.340598113*^9, "", 
  "", "", "", "", "", "", "", "", "", "", "", "", ""}, 
 {"OWID_AFR", "", "Africa", "2020-06-02", 157229., 4885., 5397.714, 4494., 
  151., 129., 117.283, 3.644, 4.026, 3.352, 0.113, 0.096, "", "", "", "", "", 
  "", "", "", "", "", "", "", "", "", "", "", "", "", "", "", "", "", "", "", 
  "", "", "", "", 1.340598113*^9, "", "", "", "", "", "", "", "", "", "", "", 
  "", "", ""}, {"OWID_AFR", "", "Africa", "2020-06-03", 162316., 5087., 
  5398.857, 4601., 107., 128.857, 121.077, 3.795, 4.027, 3.432, 0.08, 0.096, 
  "", "", "", "", "", "", "", "", "", "", "", "", "", "", "", "", "", "", "", 
  "", "", "", "", "", "", "", "", "", 1.340598113*^9, "", "", "", "", "", "", 
  "", "", "", "", "", "", "", ""}, {"OWID_AFR", "", "Africa", "2020-06-04", 
  169422., 7106., 5711.286, 4756., 155., 137.857, 126.378, 5.301, 4.26, 
  3.548, 0.116, 0.103, "", "", "", "", "", "", "", "", "", "", "", "", "", 
  "", "", "", "", "", "", "", "", "", "", "", "", "", "", "", 1.340598113*^9, 
  "", "", "", "", "", "", "", "", "", "", "", "", "", ""}, 
 {"OWID_AFR", "", "Africa", "2020-06-05", 176618., 7196., 5918.143, 4915., 
  159., 141.857, 131.746, 5.368, 4.415, 3.666, 0.119, 0.106, "", "", "", "", 
  "", "", "", "", "", "", "", "", "", "", "", "", "", "", "", "", "", "", "", 
  "", "", "", "", "", 1.340598113*^9, "", "", "", "", "", "", "", "", "", "", 
  "", "", "", ""}, {"OWID_AFR", "", "Africa", "2020-06-06", 183213., 6595., 
  5986., 5055., 140., 140.857, 136.665, 4.919, 4.465, 3.771, 0.104, 0.105, 
  "", "", "", "", "", "", "", "", "", "", "", "", "", "", "", "", "", "", "", 
  "", "", "", "", "", "", "", "", "", 1.340598113*^9, "", "", "", "", "", "", 
  "", "", "", "", "", "", "", ""}, {"OWID_AFR", "", "Africa", "2020-06-07", 
  189550., 6337., 6141.571, 5188., 133., 138., 141.392, 4.727, 4.581, 3.87, 
  0.099, 0.103, "", "", "", "", "", "", "", "", "", "", "", "", "", "", "", 
  "", "", "", "", "", "", "", "", "", "", "", "", "", 1.340598113*^9, "", "", 
  "", "", "", "", "", "", "", "", "", "", "", ""}, 
 {"OWID_AFR", "", "Africa", "2020-06-08", 196198., 6648., 6264.857, 5363., 
  175., 145.714, 146.351, 4.959, 4.673, 4., 0.131, 0.109, "", "", "", "", "", 
  "", "", "", "", "", "", "", "", "", "", "", "", "", "", "", "", "", "", "", 
  "", "", "", "", 1.340598113*^9, "", "", "", "", "", "", "", "", "", "", "", 
  "", "", ""}, {"OWID_AFR", "", "Africa", "2020-06-09", 202670., 6472., 
  6491.571, 5538., 175., 149.143, 151.179, 4.828, 4.842, 4.131, 0.131, 0.111, 
  "", "", "", "", "", "", "", "", "", "", "", "", "", "", "", "", "", "", "", 
  "", "", "", "", "", "", "", "", "", 1.340598113*^9, "", "", "", "", "", "", 
  "", "", "", "", "", "", "", ""}, {"OWID_AFR", "", "Africa", "2020-06-10", 
  209216., 6546., 6700., 5688., 150., 155.286, 156.062, 4.883, 4.998, 4.243, 
  0.112, 0.116, "", "", "", "", "", "", "", "", "", "", "", "", "", "", "", 
  "", "", "", "", "", "", "", "", "", "", "", "", "", 1.340598113*^9, "", "", 
  "", "", "", "", "", "", "", "", "", "", "", ""}, 
 {"OWID_AFR", "", "Africa", "2020-06-11", 216618., 7402., 6742.286, 5851., 
  163., 156.429, 161.583, 5.521, 5.029, 4.364, 0.122, 0.117, "", "", "", "", 
  "", "", "", "", "", "", "", "", "", "", "", "", "", "", "", "", "", "", "", 
  "", "", "", "", "", 1.340598113*^9, "", "", "", "", "", "", "", "", "", "", 
  "", "", "", ""}, {"OWID_AFR", "", "Africa", "2020-06-12", 224695., 8077., 
  6868.143, 6050., 199., 162.143, 167.608, 6.025, 5.123, 4.513, 0.148, 0.121, 
  "", "", "", "", "", "", "", "", "", "", "", "", "", "", "", "", "", "", "", 
  "", "", "", "", "", "", "", "", "", 1.340598113*^9, "", "", "", "", "", "", 
  "", "", "", "", "", "", "", ""}, {"OWID_AFR", "", "Africa", "2020-06-13", 
  232796., 8101., 7083.286, 6253., 203., 171.143, 173.651, 6.043, 5.284, 
  4.664, 0.151, 0.128, "", "", "", "", "", "", "", "", "", "", "", "", "", 
  "", "", "", "", "", "", "", "", "", "", "", "", "", "", "", 1.340598113*^9, 
  "", "", "", "", "", "", "", "", "", "", "", "", "", ""}, 
 {"OWID_AFR", "", "Africa", "2020-06-14", 241563., 8767., 7430.429, 6459., 
  206., 181.571, 180.19, 6.54, 5.543, 4.818, 0.154, 0.135, "", "", "", "", 
  "", "", "", "", "", "", "", "", "", "", "", "", "", "", "", "", "", "", "", 
  "", "", "", "", "", 1.340598113*^9, "", "", "", "", "", "", "", "", "", "", 
  "", "", "", ""}, {"OWID_AFR", "", "Africa", "2020-06-15", 251184., 9621., 
  7855.143, 6762., 303., 199.857, 187.367, 7.177, 5.859, 5.044, 0.226, 0.149, 
  "", "", "", "", "", "", "", "", "", "", "", "", "", "", "", "", "", "", "", 
  "", "", "", "", "", "", "", "", "", 1.340598113*^9, "", "", "", "", "", "", 
  "", "", "", "", "", "", "", ""}, {"OWID_AFR", "", "Africa", "2020-06-16", 
  258797., 7613., 8018.143, 7015., 253., 211., 193.046, 5.679, 5.981, 5.233, 
  0.189, 0.157, "", "", "", "", "", "", "", "", "", "", "", "", "", "", "", 
  "", "", "", "", "", "", "", "", "", "", "", "", "", 1.340598113*^9, "", "", 
  "", "", "", "", "", "", "", "", "", "", "", ""}, 
 {"OWID_AFR", "", "Africa", "2020-06-17", 267529., 8732., 8330.429, 7218., 
  203., 218.571, 199.559, 6.514, 6.214, 5.384, 0.151, 0.163, "", "", "", "", 
  "", "", "", "", "", "", "", "", "", "", "", "", "", "", "", "", "", "", "", 
  "", "", "", "", "", 1.340598113*^9, "", "", "", "", "", "", "", "", "", "", 
  "", "", "", ""}, {"OWID_AFR", "", "Africa", "2020-06-18", 275783., 8254., 
  8452.143, 7419., 201., 224., 205.716, 6.157, 6.305, 5.534, 0.15, 0.167, "", 
  "", "", "", "", "", "", "", "", "", "", "", "", "", "", "", "", "", "", "", 
  "", "", "", "", "", "", "", "", 1.340598113*^9, "", "", "", "", "", "", "", 
  "", "", "", "", "", "", ""}, {"OWID_AFR", "", "Africa", "2020-06-19", 
  285609., 9826., 8702., 7682., 263., 233.143, 213.046, 7.33, 6.491, 5.73, 
  0.196, 0.174, "", "", "", "", "", "", "", "", "", "", "", "", "", "", "", 
  "", "", "", "", "", "", "", "", "", "", "", "", "", 1.340598113*^9, "", "", 
  "", "", "", "", "", "", "", "", "", "", "", ""}, 
 {"OWID_AFR", "", "Africa", "2020-06-20", 296939., 11330., 9163.286, 7918., 
  236., 237.857, 221.497, 8.451, 6.835, 5.906, 0.176, 0.177, "", "", "", "", 
  "", "", "", "", "", "", "", "", "", "", "", "", "", "", "", "", "", "", "", 
  "", "", "", "", "", 1.340598113*^9, "", "", "", "", "", "", "", "", "", "", 
  "", "", "", ""}, {"OWID_AFR", "", "Africa", "2020-06-21", 306381., 9442., 
  9259.714, 8115., 197., 236.571, 228.541, 7.043, 6.907, 6.053, 0.147, 0.176, 
  "", "", "", "", "", "", "", "", "", "", "", "", "", "", "", "", "", "", "", 
  "", "", "", "", "", "", "", "", "", 1.340598113*^9, "", "", "", "", "", "", 
  "", "", "", "", "", "", "", ""}, {"OWID_AFR", "", "Africa", "2020-06-22", 
  315370., 8989., 9169.429, 8338., 223., 225.143, 235.246, 6.705, 6.84, 6.22, 
  0.166, 0.168, "", "", "", "", "", "", "", "", "", "", "", "", "", "", "", 
  "", "", "", "", "", "", "", "", "", "", "", "", "", 1.340598113*^9, "", "", 
  "", "", "", "", "", "", "", "", "", "", "", ""}, 
 {"OWID_AFR", "", "Africa", "2020-06-23", 324421., 9051., 9374.857, 8620., 
  282., 229.286, 241.997, 6.751, 6.993, 6.43, 0.21, 0.171, "", "", "", "", 
  "", "", "", "", "", "", "", "", "", "", "", "", "", "", "", "", "", "", "", 
  "", "", "", "", "", 1.340598113*^9, "", "", "", "", "", "", "", "", "", "", 
  "", "", "", ""}, {"OWID_AFR", "", "Africa", "2020-06-24", 335779., 11358., 
  9750., 8855., 235., 233.857, 250.47, 8.472, 7.273, 6.605, 0.175, 0.174, "", 
  "", "", "", "", "", "", "", "", "", "", "", "", "", "", "", "", "", "", "", 
  "", "", "", "", "", "", "", "", 1.340598113*^9, "", "", "", "", "", "", "", 
  "", "", "", "", "", "", ""}, {"OWID_AFR", "", "Africa", "2020-06-25", 
  347729., 11950., 10278., 9069., 214., 235.714, 259.383, 8.914, 7.667, 
  6.765, 0.16, 0.176, "", "", "", "", "", "", "", "", "", "", "", "", "", "", 
  "", "", "", "", "", "", "", "", "", "", "", "", "", "", 1.340598113*^9, "", 
  "", "", "", "", "", "", "", "", "", "", "", "", ""}, 
 {"OWID_AFR", "", "Africa", "2020-06-26", 359306., 11577., 10528.143, 9282., 
  213., 228.571, 268.019, 8.636, 7.853, 6.924, 0.159, 0.17, "", "", "", "", 
  "", "", "", "", "", "", "", "", "", "", "", "", "", "", "", "", "", "", "", 
  "", "", "", "", "", 1.340598113*^9, "", "", "", "", "", "", "", "", "", "", 
  "", "", "", ""}, {"OWID_AFR", "", "Africa", "2020-06-27", 371590., 12284., 
  10664.429, 9484., 202., 223.714, 277.182, 9.163, 7.955, 7.074, 0.151, 
  0.167, "", "", "", "", "", "", "", "", "", "", "", "", "", "", "", "", "", 
  "", "", "", "", "", "", "", "", "", "", "", 1.340598113*^9, "", "", "", "", 
  "", "", "", "", "", "", "", "", "", ""}, {"OWID_AFR", "", "Africa", 
  "2020-06-28", 382237., 10647., 10836.571, 9663., 179., 221.143, 285.124, 
  7.942, 8.083, 7.208, 0.134, 0.165, "", "", "", "", "", "", "", "", "", "", 
  "", "", "", "", "", "", "", "", "", "", "", "", "", "", "", "", "", "", 
  1.340598113*^9, "", "", "", "", "", "", "", "", "", "", "", "", "", ""}, 
 {"OWID_AFR", "", "Africa", "2020-06-29", 393285., 11048., 11130.714, 9879., 
  216., 220.143, 293.365, 8.241, 8.303, 7.369, 0.161, 0.164, "", "", "", "", 
  "", "", "", "", "", "", "", "", "", "", "", "", "", "", "", "", "", "", "", 
  "", "", "", "", "", 1.340598113*^9, "", "", "", "", "", "", "", "", "", "", 
  "", "", "", ""}, {"OWID_AFR", "", "Africa", "2020-06-30", 404901., 11616., 
  11497.143, 10146., 267., 218., 302.03, 8.665, 8.576, 7.568, 0.199, 0.163, 
  "", "", "", "", "", "", "", "", "", "", "", "", "", "", "", "", "", "", "", 
  "", "", "", "", "", "", "", "", "", 1.340598113*^9, "", "", "", "", "", "", 
  "", "", "", "", "", "", "", ""}, {"OWID_AFR", "", "Africa", "2020-07-01", 
  418128., 13227., 11764.143, 10405., 259., 221.429, 311.897, 9.866, 8.775, 
  7.761, 0.193, 0.165, "", "", "", "", "", "", "", "", "", "", "", "", "", 
  "", "", "", "", "", "", "", "", "", "", "", "", "", "", "", 1.340598113*^9, 
  "", "", "", "", "", "", "", "", "", "", "", "", "", ""}, 
 {"OWID_AFR", "", "Africa", "2020-07-02", 432321., 14193., 12084.571, 10643., 
  238., 224.857, 322.484, 10.587, 9.014, 7.939, 0.178, 0.168, "", "", "", "", 
  "", "", "", "", "", "", "", "", "", "", "", "", "", "", "", "", "", "", "", 
  "", "", "", "", "", 1.340598113*^9, "", "", "", "", "", "", "", "", "", "", 
  "", "", "", ""}, {"OWID_AFR", "", "Africa", "2020-07-03", 447480., 15159., 
  12596.286, 10882., 239., 228.571, 333.791, 11.308, 9.396, 8.117, 0.178, 
  0.17, "", "", "", "", "", "", "", "", "", "", "", "", "", "", "", "", "", 
  "", "", "", "", "", "", "", "", "", "", "", 1.340598113*^9, "", "", "", "", 
  "", "", "", "", "", "", "", "", "", ""}, {"OWID_AFR", "", "Africa", 
  "2020-07-04", 462987., 15507., 13056.714, 11083., 201., 228.429, 345.359, 
  11.567, 9.739, 8.267, 0.15, 0.17, "", "", "", "", "", "", "", "", "", "", 
  "", "", "", "", "", "", "", "", "", "", "", "", "", "", "", "", "", "", 
  1.340598113*^9, "", "", "", "", "", "", "", "", "", "", "", "", "", ""}, 
 {"OWID_AFR", "", "Africa", "2020-07-05", 476627., 13640., 13484.286, 11363., 
  280., 242.857, 355.533, 10.175, 10.058, 8.476, 0.209, 0.181, "", "", "", 
  "", "", "", "", "", "", "", "", "", "", "", "", "", "", "", "", "", "", "", 
  "", "", "", "", "", "", 1.340598113*^9, "", "", "", "", "", "", "", "", "", 
  "", "", "", "", ""}, {"OWID_AFR", "", "Africa", "2020-07-06", 490344., 
  13717., 13865.571, 11612., 249., 247.571, 365.765, 10.232, 10.343, 8.662, 
  0.186, 0.185, "", "", "", "", "", "", "", "", "", "", "", "", "", "", "", 
  "", "", "", "", "", "", "", "", "", "", "", "", "", 1.340598113*^9, "", "", 
  "", "", "", "", "", "", "", "", "", "", "", ""}, 
 {"OWID_AFR", "", "Africa", "2020-07-07", 507818., 17474., 14702.429, 11977., 
  365., 261.571, 378.8, 13.034, 10.967, 8.934, 0.272, 0.195, "", "", "", "", 
  "", "", "", "", "", "", "", "", "", "", "", "", "", "", "", "", "", "", "", 
  "", "", "", "", "", 1.340598113*^9, "", "", "", "", "", "", "", "", "", "", 
  "", "", "", ""}, {"OWID_AFR", "", "Africa", "2020-07-08", 522544., 14726., 
  14916.571, 12232., 255., 261., 389.784, 10.985, 11.127, 9.124, 0.19, 0.195, 
  "", "", "", "", "", "", "", "", "", "", "", "", "", "", "", "", "", "", "", 
  "", "", "", "", "", "", "", "", "", 1.340598113*^9, "", "", "", "", "", "", 
  "", "", "", "", "", "", "", ""}, {"OWID_AFR", "", "Africa", "2020-07-09", 
  541756., 19212., 15633.571, 12458., 226., 259.286, 404.115, 14.331, 11.662, 
  9.293, 0.169, 0.193, "", "", "", "", "", "", "", "", "", "", "", "", "", 
  "", "", "", "", "", "", "", "", "", "", "", "", "", "", "", 1.340598113*^9, 
  "", "", "", "", "", "", "", "", "", "", "", "", "", ""}, 
 {"OWID_AFR", "", "Africa", "2020-07-10", 559436., 17680., 15993.714, 12768., 
  310., 269.429, 417.303, 13.188, 11.93, 9.524, 0.231, 0.201, "", "", "", "", 
  "", "", "", "", "", "", "", "", "", "", "", "", "", "", "", "", "", "", "", 
  "", "", "", "", "", 1.340598113*^9, "", "", "", "", "", "", "", "", "", "", 
  "", "", "", ""}, {"OWID_AFR", "", "Africa", "2020-07-11", 578251., 18815., 
  16466.286, 12988., 220., 272.143, 431.338, 14.035, 12.283, 9.688, 0.164, 
  0.203, "", "", "", "", "", "", "", "", "", "", "", "", "", "", "", "", "", 
  "", "", "", "", "", "", "", "", "", "", "", 1.340598113*^9, "", "", "", "", 
  "", "", "", "", "", "", "", "", "", ""}, {"OWID_AFR", "", "Africa", 
  "2020-07-12", 594945., 16694., 16902.571, 13245., 257., 268.857, 443.791, 
  12.453, 12.608, 9.88, 0.192, 0.201, "", "", "", "", "", "", "", "", "", "", 
  "", "", "", "", "", "", "", "", "", "", "", "", "", "", "", "", "", "", 
  1.340598113*^9, "", "", "", "", "", "", "", "", "", "", "", "", "", ""}, 
 {"OWID_AFR", "", "Africa", "2020-07-13", 611016., 16071., 17238.857, 13463., 
  218., 264.429, 455.779, 11.988, 12.859, 10.043, 0.163, 0.197, "", "", "", 
  "", "", "", "", "", "", "", "", "", "", "", "", "", "", "", "", "", "", "", 
  "", "", "", "", "", "", 1.340598113*^9, "", "", "", "", "", "", "", "", "", 
  "", "", "", "", ""}, {"OWID_AFR", "", "Africa", "2020-07-14", 625451., 
  14435., 16804.714, 13762., 299., 255., 466.546, 10.768, 12.535, 10.266, 
  0.223, 0.19, "", "", "", "", "", "", "", "", "", "", "", "", "", "", "", 
  "", "", "", "", "", "", "", "", "", "", "", "", "", 1.340598113*^9, "", "", 
  "", "", "", "", "", "", "", "", "", "", "", ""}, 
 {"OWID_AFR", "", "Africa", "2020-07-15", 643502., 18051., 17279.714, 13988., 
  226., 250.857, 480.011, 13.465, 12.89, 10.434, 0.169, 0.187, "", "", "", 
  "", "", "", "", "", "", "", "", "", "", "", "", "", "", "", "", "", "", "", 
  "", "", "", "", "", "", 1.340598113*^9, "", "", "", "", "", "", "", "", "", 
  "", "", "", "", ""}, {"OWID_AFR", "", "Africa", "2020-07-16", 663943., 
  20441., 17455.286, 14358., 370., 271.429, 495.259, 15.248, 13.021, 10.71, 
  0.276, 0.202, "", "", "", "", "", "", "", "", "", "", "", "", "", "", "", 
  "", "", "", "", "", "", "", "", "", "", "", "", "", 1.340598113*^9, "", "", 
  "", "", "", "", "", "", "", "", "", "", "", ""}, 
 {"OWID_AFR", "", "Africa", "2020-07-17", 683483., 19540., 17721., 14673., 
  315., 272.143, 509.834, 14.576, 13.219, 10.945, 0.235, 0.203, "", "", "", 
  "", "", "", "", "", "", "", "", "", "", "", "", "", "", "", "", "", "", "", 
  "", "", "", "", "", "", 1.340598113*^9, "", "", "", "", "", "", "", "", "", 
  "", "", "", "", ""}, {"OWID_AFR", "", "Africa", "2020-07-18", 702498., 
  19015., 17749.571, 14955., 282., 281., 524.018, 14.184, 13.24, 11.155, 
  0.21, 0.21, "", "", "", "", "", "", "", "", "", "", "", "", "", "", "", "", 
  "", "", "", "", "", "", "", "", "", "", "", "", 1.340598113*^9, "", "", "", 
  "", "", "", "", "", "", "", "", "", "", ""}, 
 {"OWID_AFR", "", "Africa", "2020-07-19", 721052., 18554., 18015.286, 15169., 
  214., 274.857, 537.858, 13.84, 13.438, 11.315, 0.16, 0.205, "", "", "", "", 
  "", "", "", "", "", "", "", "", "", "", "", "", "", "", "", "", "", "", "", 
  "", "", "", "", "", 1.340598113*^9, "", "", "", "", "", "", "", "", "", "", 
  "", "", "", ""}, {"OWID_AFR", "", "Africa", "2020-07-20", 736577., 15525., 
  17937.286, 15423., 254., 280., 549.439, 11.581, 13.38, 11.505, 0.189, 
  0.209, "", "", "", "", "", "", "", "", "", "", "", "", "", "", "", "", "", 
  "", "", "", "", "", "", "", "", "", "", "", 1.340598113*^9, "", "", "", "", 
  "", "", "", "", "", "", "", "", "", ""}, {"OWID_AFR", "", "Africa", 
  "2020-07-21", 750441., 13864., 17855.714, 15737., 314., 282.143, 559.781, 
  10.342, 13.319, 11.739, 0.234, 0.21, "", "", "", "", "", "", "", "", "", 
  "", "", "", "", "", "", "", "", "", "", "", "", "", "", "", "", "", "", "", 
  1.340598113*^9, "", "", "", "", "", "", "", "", "", "", "", "", "", ""}, 
 {"OWID_AFR", "", "Africa", "2020-07-22", 770055., 19614., 18079., 16445., 
  708., 351., 574.412, 14.631, 13.486, 12.267, 0.528, 0.262, "", "", "", "", 
  "", "", "", "", "", "", "", "", "", "", "", "", "", "", "", "", "", "", "", 
  "", "", "", "", "", 1.340598113*^9, "", "", "", "", "", "", "", "", "", "", 
  "", "", "", ""}, {"OWID_AFR", "", "Africa", "2020-07-23", 788522., 18467., 
  17797., 16714., 269., 336.571, 588.187, 13.775, 13.275, 12.468, 0.201, 
  0.251, "", "", "", "", "", "", "", "", "", "", "", "", "", "", "", "", "", 
  "", "", "", "", "", "", "", "", "", "", "", 1.340598113*^9, "", "", "", "", 
  "", "", "", "", "", "", "", "", "", ""}, {"OWID_AFR", "", "Africa", 
  "2020-07-24", 810633., 22111., 18164.286, 17104., 390., 347.286, 604.68, 
  16.493, 13.549, 12.758, 0.291, 0.259, "", "", "", "", "", "", "", "", "", 
  "", "", "", "", "", "", "", "", "", "", "", "", "", "", "", "", "", "", "", 
  1.340598113*^9, "", "", "", "", "", "", "", "", "", "", "", "", "", ""}, 
 {"OWID_AFR", "", "Africa", "2020-07-25", 828784., 18151., 18040.857, 17521., 
  417., 366.571, 618.22, 13.539, 13.457, 13.07, 0.311, 0.273, "", "", "", "", 
  "", "", "", "", "", "", "", "", "", "", "", "", "", "", "", "", "", "", "", 
  "", "", "", "", "", 1.340598113*^9, "", "", "", "", "", "", "", "", "", "", 
  "", "", "", ""}, {"OWID_AFR", "", "Africa", "2020-07-26", 847099., 18315., 
  18006.714, 17766., 245., 371., 631.881, 13.662, 13.432, 13.252, 0.183, 
  0.277, "", "", "", "", "", "", "", "", "", "", "", "", "", "", "", "", "", 
  "", "", "", "", "", "", "", "", "", "", "", 1.340598113*^9, "", "", "", "", 
  "", "", "", "", "", "", "", "", "", ""}, {"OWID_AFR", "", "Africa", 
  "2020-07-27", 860527., 13428., 17707.143, 18175., 409., 393.143, 641.898, 
  10.016, 13.208, 13.557, 0.305, 0.293, "", "", "", "", "", "", "", "", "", 
  "", "", "", "", "", "", "", "", "", "", "", "", "", "", "", "", "", "", "", 
  1.340598113*^9, "", "", "", "", "", "", "", "", "", "", "", "", "", ""}, 
 {"OWID_AFR", "", "Africa", "2020-07-28", 874026., 13499., 17655., 18497., 
  322., 394.286, 651.967, 10.069, 13.169, 13.798, 0.24, 0.294, "", "", "", 
  "", "", "", "", "", "", "", "", "", "", "", "", "", "", "", "", "", "", "", 
  "", "", "", "", "", "", 1.340598113*^9, "", "", "", "", "", "", "", "", "", 
  "", "", "", "", ""}, {"OWID_AFR", "", "Africa", "2020-07-29", 891668., 
  17642., 17373.286, 18864., 367., 345.571, 665.127, 13.16, 12.959, 14.071, 
  0.274, 0.258, "", "", "", "", "", "", "", "", "", "", "", "", "", "", "", 
  "", "", "", "", "", "", "", "", "", "", "", "", "", 1.340598113*^9, "", "", 
  "", "", "", "", "", "", "", "", "", "", "", ""}, 
 {"OWID_AFR", "", "Africa", "2020-07-30", 909075., 17407., 17221.857, 19318., 
  454., 372., 678.112, 12.985, 12.846, 14.41, 0.339, 0.277, "", "", "", "", 
  "", "", "", "", "", "", "", "", "", "", "", "", "", "", "", "", "", "", "", 
  "", "", "", "", "", 1.340598113*^9, "", "", "", "", "", "", "", "", "", "", 
  "", "", "", ""}, {"OWID_AFR", "", "Africa", "2020-07-31", 928080., 19005., 
  16778.143, 19682., 364., 368.286, 692.288, 14.177, 12.515, 14.682, 0.272, 
  0.275, "", "", "", "", "", "", "", "", "", "", "", "", "", "", "", "", "", 
  "", "", "", "", "", "", "", "", "", "", "", 1.340598113*^9, "", "", "", "", 
  "", "", "", "", "", "", "", "", "", ""}, {"OWID_AFR", "", "Africa", 
  "2020-08-01", 945000., 16920., 16602.286, 19974., 292., 350.429, 704.909, 
  12.621, 12.384, 14.899, 0.218, 0.261, "", "", "", "", "", "", "", "", "", 
  "", "", "", "", "", "", "", "", "", "", "", "", "", "", "", "", "", "", "", 
  1.340598113*^9, "", "", "", "", "", "", "", "", "", "", "", "", "", ""}, 
 {"OWID_AFR", "", "Africa", "2020-08-02", 957749., 12749., 15807.143, 20306., 
  332., 362.857, 714.419, 9.51, 11.791, 15.147, 0.248, 0.271, "", "", "", "", 
  "", "", "", "", "", "", "", "", "", "", "", "", "", "", "", "", "", "", "", 
  "", "", "", "", "", 1.340598113*^9, "", "", "", "", "", "", "", "", "", "", 
  "", "", "", ""}, {"OWID_AFR", "", "Africa", "2020-08-03", 968602., 10853., 
  15439.286, 20627., 321., 350.286, 722.515, 8.096, 11.517, 15.386, 0.239, 
  0.261, "", "", "", "", "", "", "", "", "", "", "", "", "", "", "", "", "", 
  "", "", "", "", "", "", "", "", "", "", "", 1.340598113*^9, "", "", "", "", 
  "", "", "", "", "", "", "", "", "", ""}, {"OWID_AFR", "", "Africa", 
  "2020-08-04", 978517., 9915., 14927.286, 21099., 472., 371.714, 729.911, 
  7.396, 11.135, 15.738, 0.352, 0.277, "", "", "", "", "", "", "", "", "", 
  "", "", "", "", "", "", "", "", "", "", "", "", "", "", "", "", "", "", "", 
  1.340598113*^9, "", "", "", "", "", "", "", "", "", "", "", "", "", ""}, 
 {"OWID_AFR", "", "Africa", "2020-08-05", 993891., 15374., 14603.286, 21638., 
  539., 396.286, 741.379, 11.468, 10.893, 16.141, 0.402, 0.296, "", "", "", 
  "", "", "", "", "", "", "", "", "", "", "", "", "", "", "", "", "", "", "", 
  "", "", "", "", "", "", 1.340598113*^9, "", "", "", "", "", "", "", "", "", 
  "", "", "", "", ""}, {"OWID_AFR", "", "Africa", "2020-08-06", 1.008219*^6, 
  14328., 14163.429, 22069., 431., 393., 752.067, 10.688, 10.565, 16.462, 
  0.321, 0.293, "", "", "", "", "", "", "", "", "", "", "", "", "", "", "", 
  "", "", "", "", "", "", "", "", "", "", "", "", "", 1.340598113*^9, "", "", 
  "", "", "", "", "", "", "", "", "", "", "", ""}, 
 {"OWID_AFR", "", "Africa", "2020-08-07", 1.021711*^6, 13492., 13375.857, 
  22508., 439., 403.714, 762.131, 10.064, 9.978, 16.79, 0.327, 0.301, "", "", 
  "", "", "", "", "", "", "", "", "", "", "", "", "", "", "", "", "", "", "", 
  "", "", "", "", "", "", "", 1.340598113*^9, "", "", "", "", "", "", "", "", 
  "", "", "", "", "", ""}, {"OWID_AFR", "", "Africa", "2020-08-08", 
  1.035919*^6, 14208., 12988.429, 22921., 413., 421., 772.729, 10.598, 9.689, 
  17.098, 0.308, 0.314, "", "", "", "", "", "", "", "", "", "", "", "", "", 
  "", "", "", "", "", "", "", "", "", "", "", "", "", "", "", 1.340598113*^9, 
  "", "", "", "", "", "", "", "", "", "", "", "", "", ""}, 
 {"OWID_AFR", "", "Africa", "2020-08-09", 1.048275*^6, 12356., 12932.286, 
  23279., 358., 424.714, 781.946, 9.217, 9.647, 17.365, 0.267, 0.317, "", "", 
  "", "", "", "", "", "", "", "", "", "", "", "", "", "", "", "", "", "", "", 
  "", "", "", "", "", "", "", 1.340598113*^9, "", "", "", "", "", "", "", "", 
  "", "", "", "", "", ""}, {"OWID_AFR", "", "Africa", "2020-08-10", 
  1.057407*^6, 9132., 12686.429, 23598., 319., 424.429, 788.758, 6.812, 
  9.463, 17.603, 0.238, 0.317, "", "", "", "", "", "", "", "", "", "", "", 
  "", "", "", "", "", "", "", "", "", "", "", "", "", "", "", "", "", 
  1.340598113*^9, "", "", "", "", "", "", "", "", "", "", "", "", "", ""}, 
 {"OWID_AFR", "", "Africa", "2020-08-11", 1.06529*^6, 7883., 12396.143, 
  23867., 269., 395.429, 794.638, 5.88, 9.247, 17.803, 0.201, 0.295, "", "", 
  "", "", "", "", "", "", "", "", "", "", "", "", "", "", "", "", "", "", "", 
  "", "", "", "", "", "", "", 1.340598113*^9, "", "", "", "", "", "", "", "", 
  "", "", "", "", "", ""}, {"OWID_AFR", "", "Africa", "2020-08-12", 
  1.074548*^6, 9258., 11522.429, 24277., 410., 377., 801.544, 6.906, 8.595, 
  18.109, 0.306, 0.281, "", "", "", "", "", "", "", "", "", "", "", "", "", 
  "", "", "", "", "", "", "", "", "", "", "", "", "", "", "", 1.340598113*^9, 
  "", "", "", "", "", "", "", "", "", "", "", "", "", ""}, 
 {"OWID_AFR", "", "Africa", "2020-08-13", 1.084941*^6, 10393., 10960.286, 
  24682., 405., 373.286, 809.296, 7.753, 8.176, 18.411, 0.302, 0.278, "", "", 
  "", "", "", "", "", "", "", "", "", "", "", "", "", "", "", "", "", "", "", 
  "", "", "", "", "", "", "", 1.340598113*^9, "", "", "", "", "", "", "", "", 
  "", "", "", "", "", ""}, {"OWID_AFR", "", "Africa", "2020-08-14", 
  1.097486*^6, 12545., 10825., 25098., 416., 370., 818.654, 9.358, 8.075, 
  18.721, 0.31, 0.276, "", "", "", "", "", "", "", "", "", "", "", "", "", 
  "", "", "", "", "", "", "", "", "", "", "", "", "", "", "", 1.340598113*^9, 
  "", "", "", "", "", "", "", "", "", "", "", "", "", ""}, 
 {"OWID_AFR", "", "Africa", "2020-08-15", 1.109301*^6, 11815., 10483.143, 
  25338., 240., 345.286, 827.467, 8.813, 7.82, 18.901, 0.179, 0.258, "", "", 
  "", "", "", "", "", "", "", "", "", "", "", "", "", "", "", "", "", "", "", 
  "", "", "", "", "", "", "", 1.340598113*^9, "", "", "", "", "", "", "", "", 
  "", "", "", "", "", ""}, {"OWID_AFR", "", "Africa", "2020-08-16", 
  1.119254*^6, 9953., 10139.857, 25633., 295., 336.286, 834.892, 7.424, 
  7.564, 19.121, 0.22, 0.251, "", "", "", "", "", "", "", "", "", "", "", "", 
  "", "", "", "", "", "", "", "", "", "", "", "", "", "", "", "", 
  1.340598113*^9, "", "", "", "", "", "", "", "", "", "", "", "", "", ""}, 
 {"OWID_AFR", "", "Africa", "2020-08-17", 1.128126*^6, 8872., 10102.714, 
  25897., 264., 328.429, 841.509, 6.618, 7.536, 19.317, 0.197, 0.245, "", "", 
  "", "", "", "", "", "", "", "", "", "", "", "", "", "", "", "", "", "", "", 
  "", "", "", "", "", "", "", 1.340598113*^9, "", "", "", "", "", "", "", "", 
  "", "", "", "", "", ""}, {"OWID_AFR", "", "Africa", "2020-08-18", 
  1.136763*^6, 8637., 10210.429, 26312., 415., 349.286, 847.952, 6.443, 
  7.616, 19.627, 0.31, 0.261, "", "", "", "", "", "", "", "", "", "", "", "", 
  "", "", "", "", "", "", "", "", "", "", "", "", "", "", "", "", 
  1.340598113*^9, "", "", "", "", "", "", "", "", "", "", "", "", "", ""}, 
 {"OWID_AFR", "", "Africa", "2020-08-19", 1.147658*^6, 10895., 10444.286, 
  26640., 328., 337.571, 856.079, 8.127, 7.791, 19.872, 0.245, 0.252, "", "", 
  "", "", "", "", "", "", "", "", "", "", "", "", "", "", "", "", "", "", "", 
  "", "", "", "", "", "", "", 1.340598113*^9, "", "", "", "", "", "", "", "", 
  "", "", "", "", "", ""}, {"OWID_AFR", "", "Africa", "2020-08-20", 
  1.158267*^6, 10609., 10475.143, 26977., 337., 327.857, 863.993, 7.914, 
  7.814, 20.123, 0.251, 0.245, "", "", "", "", "", "", "", "", "", "", "", 
  "", "", "", "", "", "", "", "", "", "", "", "", "", "", "", "", "", 
  1.340598113*^9, "", "", "", "", "", "", "", "", "", "", "", "", "", ""}, 
 {"OWID_AFR", "", "Africa", "2020-08-21", 1.168539*^6, 10272., 10150.429, 
  27329., 352., 318.714, 871.655, 7.662, 7.572, 20.386, 0.263, 0.238, "", "", 
  "", "", "", "", "", "", "", "", "", "", "", "", "", "", "", "", "", "", "", 
  "", "", "", "", "", "", "", 1.340598113*^9, "", "", "", "", "", "", "", "", 
  "", "", "", "", "", ""}, {"OWID_AFR", "", "Africa", "2020-08-22", 
  1.178972*^6, 10433., 9953., 27603., 274., 323.571, 879.437, 7.782, 7.424, 
  20.59, 0.204, 0.241, "", "", "", "", "", "", "", "", "", "", "", "", "", 
  "", "", "", "", "", "", "", "", "", "", "", "", "", "", "", 1.340598113*^9, 
  "", "", "", "", "", "", "", "", "", "", "", "", "", ""}, 
 {"OWID_AFR", "", "Africa", "2020-08-23", 1.188025*^6, 9053., 9824.429, 
  27785., 182., 307.429, 886.19, 6.753, 7.328, 20.726, 0.136, 0.229, "", "", 
  "", "", "", "", "", "", "", "", "", "", "", "", "", "", "", "", "", "", "", 
  "", "", "", "", "", "", "", 1.340598113*^9, "", "", "", "", "", "", "", "", 
  "", "", "", "", "", ""}, {"OWID_AFR", "", "Africa", "2020-08-24", 
  1.195541*^6, 7516., 9630.714, 28005., 220., 301.143, 891.797, 5.606, 7.184, 
  20.89, 0.164, 0.225, "", "", "", "", "", "", "", "", "", "", "", "", "", 
  "", "", "", "", "", "", "", "", "", "", "", "", "", "", "", 1.340598113*^9, 
  "", "", "", "", "", "", "", "", "", "", "", "", "", ""}, 
 {"OWID_AFR", "", "Africa", "2020-08-25", 1.203084*^6, 7543., 9474.429, 
  28288., 283., 282.286, 897.423, 5.627, 7.067, 21.101, 0.211, 0.211, "", "", 
  "", "", "", "", "", "", "", "", "", "", "", "", "", "", "", "", "", "", "", 
  "", "", "", "", "", "", "", 1.340598113*^9, "", "", "", "", "", "", "", "", 
  "", "", "", "", "", ""}, {"OWID_AFR", "", "Africa", "2020-08-26", 
  1.211939*^6, 8855., 9183., 28607., 319., 281., 904.029, 6.605, 6.85, 
  21.339, 0.238, 0.21, "", "", "", "", "", "", "", "", "", "", "", "", "", 
  "", "", "", "", "", "", "", "", "", "", "", "", "", "", "", 1.340598113*^9, 
  "", "", "", "", "", "", "", "", "", "", "", "", "", ""}, 
 {"OWID_AFR", "", "Africa", "2020-08-27", 1.220494*^6, 8555., 8889.571, 
  28860., 253., 269., 910.41, 6.381, 6.631, 21.528, 0.189, 0.201, "", "", "", 
  "", "", "", "", "", "", "", "", "", "", "", "", "", "", "", "", "", "", "", 
  "", "", "", "", "", "", 1.340598113*^9, "", "", "", "", "", "", "", "", "", 
  "", "", "", "", ""}, {"OWID_AFR", "", "Africa", "2020-08-28", 1.228603*^6, 
  8109., 8580.571, 29091., 231., 251.714, 916.459, 6.049, 6.401, 21.7, 0.172, 
  0.188, "", "", "", "", "", "", "", "", "", "", "", "", "", "", "", "", "", 
  "", "", "", "", "", "", "", "", "", "", "", 1.340598113*^9, "", "", "", "", 
  "", "", "", "", "", "", "", "", "", ""}, {"OWID_AFR", "", "Africa", 
  "2020-08-29", 1.236973*^6, 8370., 8285.857, 29422., 331., 259.857, 922.702, 
  6.243, 6.181, 21.947, 0.247, 0.194, "", "", "", "", "", "", "", "", "", "", 
  "", "", "", "", "", "", "", "", "", "", "", "", "", "", "", "", "", "", 
  1.340598113*^9, "", "", "", "", "", "", "", "", "", "", "", "", "", ""}, 
 {"OWID_AFR", "", "Africa", "2020-08-30", 1.24543*^6, 8457., 8200.714, 
  29586., 164., 257.286, 929.011, 6.308, 6.117, 22.069, 0.122, 0.192, "", "", 
  "", "", "", "", "", "", "", "", "", "", "", "", "", "", "", "", "", "", "", 
  "", "", "", "", "", "", "", 1.340598113*^9, "", "", "", "", "", "", "", "", 
  "", "", "", "", "", ""}, {"OWID_AFR", "", "Africa", "2020-08-31", 
  1.252235*^6, 6805., 8099.143, 29812., 226., 258.143, 934.087, 5.076, 6.041, 
  22.238, 0.169, 0.193, "", "", "", "", "", "", "", "", "", "", "", "", "", 
  "", "", "", "", "", "", "", "", "", "", "", "", "", "", "", 1.340598113*^9, 
  "", "", "", "", "", "", "", "", "", "", "", "", "", ""}, 
 {"OWID_AFR", "", "Africa", "2020-09-01", 1.259392*^6, 7157., 8044., 30054., 
  242., 252.286, 939.425, 5.339, 6., 22.418, 0.181, 0.188, "", "", "", "", 
  "", "", "", "", "", "", "", "", "", "", "", "", "", "", "", "", "", "", "", 
  "", "", "", "", "", 1.340598113*^9, "", "", "", "", "", "", "", "", "", "", 
  "", "", "", ""}, {"OWID_AFR", "", "Africa", "2020-09-02", 1.268106*^6, 
  8714., 8023.857, 30319., 265., 244.571, 945.926, 6.5, 5.985, 22.616, 0.198, 
  0.182, "", "", "", "", "", "", "", "", "", "", "", "", "", "", "", "", "", 
  "", "", "", "", "", "", "", "", "", "", "", 1.340598113*^9, "", "", "", "", 
  "", "", "", "", "", "", "", "", "", ""}, {"OWID_AFR", "", "Africa", 
  "2020-09-03", 1.275853*^6, 7747., 7908.429, 30616., 297., 250.857, 951.704, 
  5.779, 5.899, 22.838, 0.222, 0.187, "", "", "", "", "", "", "", "", "", "", 
  "", "", "", "", "", "", "", "", "", "", "", "", "", "", "", "", "", "", 
  1.340598113*^9, "", "", "", "", "", "", "", "", "", "", "", "", "", ""}, 
 {"OWID_AFR", "", "Africa", "2020-09-04", 1.284431*^6, 8578., 7975.429, 
  30854., 238., 251.857, 958.103, 6.399, 5.949, 23.015, 0.178, 0.188, "", "", 
  "", "", "", "", "", "", "", "", "", "", "", "", "", "", "", "", "", "", "", 
  "", "", "", "", "", "", "", 1.340598113*^9, "", "", "", "", "", "", "", "", 
  "", "", "", "", "", ""}, {"OWID_AFR", "", "Africa", "2020-09-05", 
  1.291823*^6, 7392., 7835.714, 31079., 225., 236.714, 963.617, 5.514, 5.845, 
  23.183, 0.168, 0.177, "", "", "", "", "", "", "", "", "", "", "", "", "", 
  "", "", "", "", "", "", "", "", "", "", "", "", "", "", "", 1.340598113*^9, 
  "", "", "", "", "", "", "", "", "", "", "", "", "", ""}, 
 {"OWID_AFR", "", "Africa", "2020-09-06", 1.299646*^6, 7823., 7745.143, 
  31303., 224., 245.286, 969.452, 5.835, 5.777, 23.35, 0.167, 0.183, "", "", 
  "", "", "", "", "", "", "", "", "", "", "", "", "", "", "", "", "", "", "", 
  "", "", "", "", "", "", "", 1.340598113*^9, "", "", "", "", "", "", "", "", 
  "", "", "", "", "", ""}, {"OWID_AFR", "", "Africa", "2020-09-07", 
  1.306522*^6, 6876., 7755.286, 31521., 218., 244.143, 974.581, 5.129, 5.785, 
  23.513, 0.163, 0.182, "", "", "", "", "", "", "", "", "", "", "", "", "", 
  "", "", "", "", "", "", "", "", "", "", "", "", "", "", "", 1.340598113*^9, 
  "", "", "", "", "", "", "", "", "", "", "", "", "", ""}, 
 {"OWID_AFR", "", "Africa", "2020-09-08", 1.314201*^6, 7679., 7829.857, 
  31747., 226., 241.857, 980.309, 5.728, 5.841, 23.681, 0.169, 0.18, "", "", 
  "", "", "", "", "", "", "", "", "", "", "", "", "", "", "", "", "", "", "", 
  "", "", "", "", "", "", "", 1.340598113*^9, "", "", "", "", "", "", "", "", 
  "", "", "", "", "", ""}, {"OWID_AFR", "", "Africa", "2020-09-09", 
  1.322496*^6, 8295., 7770., 31939., 192., 231.429, 986.497, 6.188, 5.796, 
  23.824, 0.143, 0.173, "", "", "", "", "", "", "", "", "", "", "", "", "", 
  "", "", "", "", "", "", "", "", "", "", "", "", "", "", "", 1.340598113*^9, 
  "", "", "", "", "", "", "", "", "", "", "", "", "", ""}, 
 {"OWID_AFR", "", "Africa", "2020-09-10", 1.330546*^6, 8050., 7813.286, 
  32124., 185., 215.429, 992.502, 6.005, 5.828, 23.962, 0.138, 0.161, "", "", 
  "", "", "", "", "", "", "", "", "", "", "", "", "", "", "", "", "", "", "", 
  "", "", "", "", "", "", "", 1.340598113*^9, "", "", "", "", "", "", "", "", 
  "", "", "", "", "", ""}, {"OWID_AFR", "", "Africa", "2020-09-11", 
  1.339238*^6, 8692., 7829.571, 32355., 231., 214.429, 998.985, 6.484, 5.84, 
  24.135, 0.172, 0.16, "", "", "", "", "", "", "", "", "", "", "", "", "", 
  "", "", "", "", "", "", "", "", "", "", "", "", "", "", "", 1.340598113*^9, 
  "", "", "", "", "", "", "", "", "", "", "", "", "", ""}, 
 {"OWID_AFR", "", "Africa", "2020-09-12", 1.346648*^6, 7410., 7832.143, 
  32501., 146., 203.143, 1004.513, 5.527, 5.842, 24.244, 0.109, 0.152, "", 
  "", "", "", "", "", "", "", "", "", "", "", "", "", "", "", "", "", "", "", 
  "", "", "", "", "", "", "", "", 1.340598113*^9, "", "", "", "", "", "", "", 
  "", "", "", "", "", "", ""}, {"OWID_AFR", "", "Africa", "2020-09-13", 
  1.353396*^6, 6748., 7678.571, 32622., 121., 188.429, 1009.546, 5.034, 
  5.728, 24.334, 0.09, 0.141, "", "", "", "", "", "", "", "", "", "", "", "", 
  "", "", "", "", "", "", "", "", "", "", "", "", "", "", "", "", 
  1.340598113*^9, "", "", "", "", "", "", "", "", "", "", "", "", "", ""}, 
 {"OWID_AFR", "", "Africa", "2020-09-14", 1.359879*^6, 6483., 7622.429, 
  32793., 171., 181.714, 1014.382, 4.836, 5.686, 24.461, 0.128, 0.136, "", 
  "", "", "", "", "", "", "", "", "", "", "", "", "", "", "", "", "", "", "", 
  "", "", "", "", "", "", "", "", 1.340598113*^9, "", "", "", "", "", "", "", 
  "", "", "", "", "", "", ""}, {"OWID_AFR", "", "Africa", "2020-09-15", 
  1.366445*^6, 6566., 7463.429, 33070., 277., 189., 1019.28, 4.898, 5.567, 
  24.668, 0.207, 0.141, "", "", "", "", "", "", "", "", "", "", "", "", "", 
  "", "", "", "", "", "", "", "", "", "", "", "", "", "", "", 1.340598113*^9, 
  "", "", "", "", "", "", "", "", "", "", "", "", "", ""}, 
 {"OWID_AFR", "", "Africa", "2020-09-16", 1.373755*^6, 7310., 7322.714, 
  33249., 179., 187.143, 1024.733, 5.453, 5.462, 24.802, 0.134, 0.14, "", "", 
  "", "", "", "", "", "", "", "", "", "", "", "", "", "", "", "", "", "", "", 
  "", "", "", "", "", "", "", 1.340598113*^9, "", "", "", "", "", "", "", "", 
  "", "", "", "", "", ""}, {"OWID_AFR", "", "Africa", "2020-09-17", 
  1.38236*^6, 8605., 7402., 33428., 179., 186.286, 1031.152, 6.419, 5.521, 
  24.935, 0.134, 0.139, "", "", "", "", "", "", "", "", "", "", "", "", "", 
  "", "", "", "", "", "", "", "", "", "", "", "", "", "", "", 1.340598113*^9, 
  "", "", "", "", "", "", "", "", "", "", "", "", "", ""}, 
 {"OWID_AFR", "", "Africa", "2020-09-18", 1.390521*^6, 8161., 7326.143, 
  33621., 193., 180.857, 1037.239, 6.088, 5.465, 25.079, 0.144, 0.135, "", 
  "", "", "", "", "", "", "", "", "", "", "", "", "", "", "", "", "", "", "", 
  "", "", "", "", "", "", "", "", 1.340598113*^9, "", "", "", "", "", "", "", 
  "", "", "", "", "", "", ""}, {"OWID_AFR", "", "Africa", "2020-09-19", 
  1.399248*^6, 8727., 7514.286, 33823., 202., 188.857, 1043.749, 6.51, 5.605, 
  25.23, 0.151, 0.141, "", "", "", "", "", "", "", "", "", "", "", "", "", 
  "", "", "", "", "", "", "", "", "", "", "", "", "", "", "", 1.340598113*^9, 
  "", "", "", "", "", "", "", "", "", "", "", "", "", ""}, 
 {"OWID_AFR", "", "Africa", "2020-09-20", 1.407667*^6, 8419., 7753., 33956., 
  133., 190.571, 1050.029, 6.28, 5.783, 25.329, 0.099, 0.142, "", "", "", "", 
  "", "", "", "", "", "", "", "", "", "", "", "", "", "", "", "", "", "", "", 
  "", "", "", "", "", 1.340598113*^9, "", "", "", "", "", "", "", "", "", "", 
  "", "", "", ""}, {"OWID_AFR", "", "Africa", "2020-09-21", 1.413815*^6, 
  6148., 7705.143, 34082., 126., 184.143, 1054.615, 4.586, 5.748, 25.423, 
  0.094, 0.137, "", "", "", "", "", "", "", "", "", "", "", "", "", "", "", 
  "", "", "", "", "", "", "", "", "", "", "", "", "", 1.340598113*^9, "", "", 
  "", "", "", "", "", "", "", "", "", "", "", ""}, 
 {"OWID_AFR", "", "Africa", "2020-09-22", 1.420654*^6, 6839., 7744.143, 
  34322., 240., 178.857, 1059.717, 5.101, 5.777, 25.602, 0.179, 0.133, "", 
  "", "", "", "", "", "", "", "", "", "", "", "", "", "", "", "", "", "", "", 
  "", "", "", "", "", "", "", "", 1.340598113*^9, "", "", "", "", "", "", "", 
  "", "", "", "", "", "", ""}, {"OWID_AFR", "", "Africa", "2020-09-23", 
  1.429381*^6, 8727., 7946.571, 34531., 209., 183.143, 1066.226, 6.51, 5.928, 
  25.758, 0.156, 0.137, "", "", "", "", "", "", "", "", "", "", "", "", "", 
  "", "", "", "", "", "", "", "", "", "", "", "", "", "", "", 1.340598113*^9, 
  "", "", "", "", "", "", "", "", "", "", "", "", "", ""}, 
 {"OWID_AFR", "", "Africa", "2020-09-24", 1.437567*^6, 8186., 7886.714, 
  34706., 175., 182.571, 1072.333, 6.106, 5.883, 25.888, 0.131, 0.136, "", 
  "", "", "", "", "", "", "", "", "", "", "", "", "", "", "", "", "", "", "", 
  "", "", "", "", "", "", "", "", 1.340598113*^9, "", "", "", "", "", "", "", 
  "", "", "", "", "", "", ""}, {"OWID_AFR", "", "Africa", "2020-09-25", 
  1.445544*^6, 7977., 7860.429, 34860., 154., 177., 1078.283, 5.95, 5.863, 
  26.003, 0.115, 0.132, "", "", "", "", "", "", "", "", "", "", "", "", "", 
  "", "", "", "", "", "", "", "", "", "", "", "", "", "", "", 1.340598113*^9, 
  "", "", "", "", "", "", "", "", "", "", "", "", "", ""}, 
 {"OWID_AFR", "", "Africa", "2020-09-26", 1.451954*^6, 6410., 7529.429, 
  35028., 168., 172.143, 1083.064, 4.781, 5.616, 26.129, 0.125, 0.128, "", 
  "", "", "", "", "", "", "", "", "", "", "", "", "", "", "", "", "", "", "", 
  "", "", "", "", "", "", "", "", 1.340598113*^9, "", "", "", "", "", "", "", 
  "", "", "", "", "", "", ""}, {"OWID_AFR", "", "Africa", "2020-09-27", 
  1.460323*^6, 8369., 7522.286, 35163., 135., 172.429, 1089.307, 6.243, 
  5.611, 26.229, 0.101, 0.129, "", "", "", "", "", "", "", "", "", "", "", 
  "", "", "", "", "", "", "", "", "", "", "", "", "", "", "", "", "", 
  1.340598113*^9, "", "", "", "", "", "", "", "", "", "", "", "", "", ""}, 
 {"OWID_AFR", "", "Africa", "2020-09-28", 1.465992*^6, 5669., 7453.857, 
  35457., 294., 196.429, 1093.536, 4.229, 5.56, 26.449, 0.219, 0.147, "", "", 
  "", "", "", "", "", "", "", "", "", "", "", "", "", "", "", "", "", "", "", 
  "", "", "", "", "", "", "", 1.340598113*^9, "", "", "", "", "", "", "", "", 
  "", "", "", "", "", ""}, {"OWID_AFR", "", "Africa", "2020-09-29", 
  1.473501*^6, 7509., 7549.571, 35674., 217., 193.143, 1099.137, 5.601, 
  5.631, 26.611, 0.162, 0.144, "", "", "", "", "", "", "", "", "", "", "", 
  "", "", "", "", "", "", "", "", "", "", "", "", "", "", "", "", "", 
  1.340598113*^9, "", "", "", "", "", "", "", "", "", "", "", "", "", ""}, 
 {"OWID_AFR", "", "Africa", "2020-09-30", 1.481935*^6, 8434., 7507.714, 
  35863., 189., 190.286, 1105.428, 6.291, 5.6, 26.751, 0.141, 0.142, "", "", 
  "", "", "", "", "", "", "", "", "", "", "", "", "", "", "", "", "", "", "", 
  "", "", "", "", "", "", "", 1.340598113*^9, "", "", "", "", "", "", "", "", 
  "", "", "", "", "", ""}, {"OWID_AFR", "", "Africa", "2020-10-01", 
  1.489195*^6, 7260., 7375.429, 36080., 217., 196.286, 1110.844, 5.415, 
  5.502, 26.913, 0.162, 0.146, "", "", "", "", "", "", "", "", "", "", "", 
  "", "", "", "", "", "", "", "", "", "", "", "", "", "", "", "", "", 
  1.340598113*^9, "", "", "", "", "", "", "", "", "", "", "", "", "", ""}, 
 {"OWID_AFR", "", "Africa", "2020-10-02", 1.498052*^6, 8857., 7501.143, 
  36229., 149., 195.571, 1117.45, 6.607, 5.595, 27.025, 0.111, 0.146, "", "", 
  "", "", "", "", "", "", "", "", "", "", "", "", "", "", "", "", "", "", "", 
  "", "", "", "", "", "", "", 1.340598113*^9, "", "", "", "", "", "", "", "", 
  "", "", "", "", "", ""}, {"OWID_AFR", "", "Africa", "2020-10-03", 
  1.506882*^6, 8830., 7846.857, 36340., 111., 187.429, 1124.037, 6.587, 
  5.853, 27.107, 0.083, 0.14, "", "", "", "", "", "", "", "", "", "", "", "", 
  "", "", "", "", "", "", "", "", "", "", "", "", "", "", "", "", 
  1.340598113*^9, "", "", "", "", "", "", "", "", "", "", "", "", "", ""}, 
 {"OWID_AFR", "", "Africa", "2020-10-04", 1.514968*^6, 8086., 7806.429, 
  36510., 170., 192.429, 1130.069, 6.032, 5.823, 27.234, 0.127, 0.144, "", 
  "", "", "", "", "", "", "", "", "", "", "", "", "", "", "", "", "", "", "", 
  "", "", "", "", "", "", "", "", 1.340598113*^9, "", "", "", "", "", "", "", 
  "", "", "", "", "", "", ""}, {"OWID_AFR", "", "Africa", "2020-10-05", 
  1.519682*^6, 4714., 7670., 36638., 128., 168.714, 1133.585, 3.516, 5.721, 
  27.33, 0.095, 0.126, "", "", "", "", "", "", "", "", "", "", "", "", "", 
  "", "", "", "", "", "", "", "", "", "", "", "", "", "", "", 1.340598113*^9, 
  "", "", "", "", "", "", "", "", "", "", "", "", "", ""}, 
 {"OWID_AFR", "", "Africa", "2020-10-06", 1.526279*^6, 6597., 7539.714, 
  36826., 188., 164.571, 1138.506, 4.921, 5.624, 27.47, 0.14, 0.123, "", "", 
  "", "", "", "", "", "", "", "", "", "", "", "", "", "", "", "", "", "", "", 
  "", "", "", "", "", "", "", 1.340598113*^9, "", "", "", "", "", "", "", "", 
  "", "", "", "", "", ""}, {"OWID_AFR", "", "Africa", "2020-10-07", 
  1.536822*^6, 10543., 7841., 37095., 269., 176., 1146.37, 7.864, 5.849, 
  27.67, 0.201, 0.131, "", "", "", "", "", "", "", "", "", "", "", "", "", 
  "", "", "", "", "", "", "", "", "", "", "", "", "", "", "", 1.340598113*^9, 
  "", "", "", "", "", "", "", "", "", "", "", "", "", ""}, 
 {"OWID_AFR", "", "Africa", "2020-10-08", 1.54773*^6, 10908., 8362.143, 
  37393., 298., 187.571, 1154.507, 8.137, 6.238, 27.893, 0.222, 0.14, "", "", 
  "", "", "", "", "", "", "", "", "", "", "", "", "", "", "", "", "", "", "", 
  "", "", "", "", "", "", "", 1.340598113*^9, "", "", "", "", "", "", "", "", 
  "", "", "", "", "", ""}, {"OWID_AFR", "", "Africa", "2020-10-09", 
  1.556287*^6, 8557., 8319.286, 37629., 236., 200., 1160.89, 6.383, 6.206, 
  28.069, 0.176, 0.149, "", "", "", "", "", "", "", "", "", "", "", "", "", 
  "", "", "", "", "", "", "", "", "", "", "", "", "", "", "", 1.340598113*^9, 
  "", "", "", "", "", "", "", "", "", "", "", "", "", ""}, 
 {"OWID_AFR", "", "Africa", "2020-10-10", 1.569821*^6, 13534., 8991.286, 
  37900., 271., 222.857, 1170.986, 10.095, 6.707, 28.271, 0.202, 0.166, "", 
  "", "", "", "", "", "", "", "", "", "", "", "", "", "", "", "", "", "", "", 
  "", "", "", "", "", "", "", "", 1.340598113*^9, "", "", "", "", "", "", "", 
  "", "", "", "", "", "", ""}, {"OWID_AFR", "", "Africa", "2020-10-11", 
  1.578796*^6, 8975., 9118.286, 38108., 208., 228.286, 1177.68, 6.695, 6.802, 
  28.426, 0.155, 0.17, "", "", "", "", "", "", "", "", "", "", "", "", "", 
  "", "", "", "", "", "", "", "", "", "", "", "", "", "", "", 1.340598113*^9, 
  "", "", "", "", "", "", "", "", "", "", "", "", "", ""}, 
 {"OWID_AFR", "", "Africa", "2020-10-12", 1.584683*^6, 5887., 9285.857, 
  38301., 193., 237.571, 1182.072, 4.391, 6.927, 28.57, 0.144, 0.177, "", "", 
  "", "", "", "", "", "", "", "", "", "", "", "", "", "", "", "", "", "", "", 
  "", "", "", "", "", "", "", 1.340598113*^9, "", "", "", "", "", "", "", "", 
  "", "", "", "", "", ""}, {"OWID_AFR", "", "Africa", "2020-10-13", 
  1.592517*^6, 7834., 9462.571, 38572., 271., 249.429, 1187.915, 5.844, 
  7.058, 28.772, 0.202, 0.186, "", "", "", "", "", "", "", "", "", "", "", 
  "", "", "", "", "", "", "", "", "", "", "", "", "", "", "", "", "", 
  1.340598113*^9, "", "", "", "", "", "", "", "", "", "", "", "", "", ""}, 
 {"OWID_AFR", "", "Africa", "2020-10-14", 1.604025*^6, 11508., 9600.429, 
  38835., 263., 248.571, 1196.5, 8.584, 7.161, 28.968, 0.196, 0.185, "", "", 
  "", "", "", "", "", "", "", "", "", "", "", "", "", "", "", "", "", "", "", 
  "", "", "", "", "", "", "", 1.340598113*^9, "", "", "", "", "", "", "", "", 
  "", "", "", "", "", ""}, {"OWID_AFR", "", "Africa", "2020-10-15", 
  1.613141*^6, 9116., 9344.429, 39089., 254., 242.286, 1203.299, 6.8, 6.97, 
  29.158, 0.189, 0.181, "", "", "", "", "", "", "", "", "", "", "", "", "", 
  "", "", "", "", "", "", "", "", "", "", "", "", "", "", "", 1.340598113*^9, 
  "", "", "", "", "", "", "", "", "", "", "", "", "", ""}, 
 {"OWID_AFR", "", "Africa", "2020-10-16", 1.623827*^6, 10686., 9648.571, 
  39296., 207., 238.143, 1211.271, 7.971, 7.197, 29.312, 0.154, 0.178, "", 
  "", "", "", "", "", "", "", "", "", "", "", "", "", "", "", "", "", "", "", 
  "", "", "", "", "", "", "", "", 1.340598113*^9, "", "", "", "", "", "", "", 
  "", "", "", "", "", "", ""}, {"OWID_AFR", "", "Africa", "2020-10-17", 
  1.638089*^6, 14262., 9752.571, 39561., 265., 237.286, 1221.909, 10.639, 
  7.275, 29.51, 0.198, 0.177, "", "", "", "", "", "", "", "", "", "", "", "", 
  "", "", "", "", "", "", "", "", "", "", "", "", "", "", "", "", 
  1.340598113*^9, "", "", "", "", "", "", "", "", "", "", "", "", "", ""}, 
 {"OWID_AFR", "", "Africa", "2020-10-18", 1.646282*^6, 8193., 9640.857, 
  39746., 185., 234., 1228.021, 6.111, 7.191, 29.648, 0.138, 0.175, "", "", 
  "", "", "", "", "", "", "", "", "", "", "", "", "", "", "", "", "", "", "", 
  "", "", "", "", "", "", "", 1.340598113*^9, "", "", "", "", "", "", "", "", 
  "", "", "", "", "", ""}, {"OWID_AFR", "", "Africa", "2020-10-19", 
  1.65597*^6, 9688., 10183.857, 39930., 184., 232.714, 1235.247, 7.227, 
  7.597, 29.785, 0.137, 0.174, "", "", "", "", "", "", "", "", "", "", "", 
  "", "", "", "", "", "", "", "", "", "", "", "", "", "", "", "", "", 
  1.340598113*^9, "", "", "", "", "", "", "", "", "", "", "", "", "", ""}, 
 {"OWID_AFR", "", "Africa", "2020-10-20", 1.665746*^6, 9776., 10461.286, 
  40228., 298., 236.571, 1242.539, 7.292, 7.803, 30.008, 0.222, 0.176, "", 
  "", "", "", "", "", "", "", "", "", "", "", "", "", "", "", "", "", "", "", 
  "", "", "", "", "", "", "", "", 1.340598113*^9, "", "", "", "", "", "", "", 
  "", "", "", "", "", "", ""}, {"OWID_AFR", "", "Africa", "2020-10-21", 
  1.676224*^6, 10478., 10314.143, 40480., 252., 235., 1250.355, 7.816, 7.694, 
  30.195, 0.188, 0.175, "", "", "", "", "", "", "", "", "", "", "", "", "", 
  "", "", "", "", "", "", "", "", "", "", "", "", "", "", "", 1.340598113*^9, 
  "", "", "", "", "", "", "", "", "", "", "", "", "", ""}, 
 {"OWID_AFR", "", "Africa", "2020-10-22", 1.687194*^6, 10970., 10579., 
  40696., 216., 229.571, 1258.538, 8.183, 7.891, 30.357, 0.161, 0.171, "", 
  "", "", "", "", "", "", "", "", "", "", "", "", "", "", "", "", "", "", "", 
  "", "", "", "", "", "", "", "", 1.340598113*^9, "", "", "", "", "", "", "", 
  "", "", "", "", "", "", ""}, {"OWID_AFR", "", "Africa", "2020-10-23", 
  1.697629*^6, 10435., 10543.143, 40920., 224., 232., 1266.322, 7.784, 7.865, 
  30.524, 0.167, 0.173, "", "", "", "", "", "", "", "", "", "", "", "", "", 
  "", "", "", "", "", "", "", "", "", "", "", "", "", "", "", 1.340598113*^9, 
  "", "", "", "", "", "", "", "", "", "", "", "", "", ""}, 
 {"OWID_AFR", "", "Africa", "2020-10-24", 1.709368*^6, 11739., 10182.714, 
  41143., 223., 226., 1275.079, 8.757, 7.596, 30.69, 0.166, 0.169, "", "", 
  "", "", "", "", "", "", "", "", "", "", "", "", "", "", "", "", "", "", "", 
  "", "", "", "", "", "", "", 1.340598113*^9, "", "", "", "", "", "", "", "", 
  "", "", "", "", "", ""}, {"OWID_AFR", "", "Africa", "2020-10-25", 
  1.718462*^6, 9094., 10311.429, 41259., 116., 216.143, 1281.862, 6.784, 
  7.692, 30.777, 0.087, 0.161, "", "", "", "", "", "", "", "", "", "", "", 
  "", "", "", "", "", "", "", "", "", "", "", "", "", "", "", "", "", 
  1.340598113*^9, "", "", "", "", "", "", "", "", "", "", "", "", "", ""}, 
 {"OWID_AFR", "", "Africa", "2020-10-26", 1.72918*^6, 10718., 10458.571, 
  41607., 348., 239.571, 1289.857, 7.995, 7.801, 31.036, 0.26, 0.179, "", "", 
  "", "", "", "", "", "", "", "", "", "", "", "", "", "", "", "", "", "", "", 
  "", "", "", "", "", "", "", 1.340598113*^9, "", "", "", "", "", "", "", "", 
  "", "", "", "", "", ""}, {"OWID_AFR", "", "Africa", "2020-10-27", 
  1.73783*^6, 8650., 10297.714, 41789., 182., 223., 1296.309, 6.452, 7.681, 
  31.172, 0.136, 0.166, "", "", "", "", "", "", "", "", "", "", "", "", "", 
  "", "", "", "", "", "", "", "", "", "", "", "", "", "", "", 1.340598113*^9, 
  "", "", "", "", "", "", "", "", "", "", "", "", "", ""}, 
 {"OWID_AFR", "", "Africa", "2020-10-28", 1.74973*^6, 11900., 10500.857, 
  42135., 346., 236.429, 1305.186, 8.877, 7.833, 31.43, 0.258, 0.176, "", "", 
  "", "", "", "", "", "", "", "", "", "", "", "", "", "", "", "", "", "", "", 
  "", "", "", "", "", "", "", 1.340598113*^9, "", "", "", "", "", "", "", "", 
  "", "", "", "", "", ""}, {"OWID_AFR", "", "Africa", "2020-10-29", 
  1.760801*^6, 11071., 10515.286, 42337., 202., 234.429, 1313.444, 8.258, 
  7.844, 31.581, 0.151, 0.175, "", "", "", "", "", "", "", "", "", "", "", 
  "", "", "", "", "", "", "", "", "", "", "", "", "", "", "", "", "", 
  1.340598113*^9, "", "", "", "", "", "", "", "", "", "", "", "", "", ""}, 
 {"OWID_AFR", "", "Africa", "2020-10-30", 1.7744*^6, 13599., 10967.286, 
  42629., 292., 244.143, 1323.588, 10.144, 8.181, 31.798, 0.218, 0.182, "", 
  "", "", "", "", "", "", "", "", "", "", "", "", "", "", "", "", "", "", "", 
  "", "", "", "", "", "", "", "", 1.340598113*^9, "", "", "", "", "", "", "", 
  "", "", "", "", "", "", ""}, {"OWID_AFR", "", "Africa", "2020-10-31", 
  1.785474*^6, 11074., 10872.286, 42853., 224., 244.286, 1331.849, 8.26, 
  8.11, 31.966, 0.167, 0.182, "", "", "", "", "", "", "", "", "", "", "", "", 
  "", "", "", "", "", "", "", "", "", "", "", "", "", "", "", "", 
  1.340598113*^9, "", "", "", "", "", "", "", "", "", "", "", "", "", ""}, 
 {"OWID_AFR", "", "Africa", "2020-11-01", 1.79577*^6, 10296., 11044., 43175., 
  322., 273.714, 1339.529, 7.68, 8.238, 32.206, 0.24, 0.204, "", "", "", "", 
  "", "", "", "", "", "", "", "", "", "", "", "", "", "", "", "", "", "", "", 
  "", "", "", "", "", 1.340598113*^9, "", "", "", "", "", "", "", "", "", "", 
  "", "", "", ""}, {"OWID_AFR", "", "Africa", "2020-11-02", 1.803356*^6, 
  7586., 10596.571, 43389., 214., 254.571, 1345.188, 5.659, 7.904, 32.365, 
  0.16, 0.19, "", "", "", "", "", "", "", "", "", "", "", "", "", "", "", "", 
  "", "", "", "", "", "", "", "", "", "", "", "", 1.340598113*^9, "", "", "", 
  "", "", "", "", "", "", "", "", "", "", ""}, 
 {"OWID_AFR", "", "Africa", "2020-11-03", 1.81423*^6, 10874., 10914.286, 
  43705., 316., 273.714, 1353.299, 8.111, 8.141, 32.601, 0.236, 0.204, "", 
  "", "", "", "", "", "", "", "", "", "", "", "", "", "", "", "", "", "", "", 
  "", "", "", "", "", "", "", "", 1.340598113*^9, "", "", "", "", "", "", "", 
  "", "", "", "", "", "", ""}, {"OWID_AFR", "", "Africa", "2020-11-04", 
  1.828232*^6, 14002., 11214.571, 43940., 235., 257.857, 1363.744, 10.445, 
  8.365, 32.776, 0.175, 0.192, "", "", "", "", "", "", "", "", "", "", "", 
  "", "", "", "", "", "", "", "", "", "", "", "", "", "", "", "", "", 
  1.340598113*^9, "", "", "", "", "", "", "", "", "", "", "", "", "", ""}, 
 {"OWID_AFR", "", "Africa", "2020-11-05", 1.843625*^6, 15393., 11832., 
  44244., 304., 272.429, 1375.226, 11.482, 8.826, 33.003, 0.227, 0.203, "", 
  "", "", "", "", "", "", "", "", "", "", "", "", "", "", "", "", "", "", "", 
  "", "", "", "", "", "", "", "", 1.340598113*^9, "", "", "", "", "", "", "", 
  "", "", "", "", "", "", ""}, {"OWID_AFR", "", "Africa", "2020-11-06", 
  1.855345*^6, 11720., 11563.571, 44467., 223., 262.571, 1383.968, 8.742, 
  8.626, 33.17, 0.166, 0.196, "", "", "", "", "", "", "", "", "", "", "", "", 
  "", "", "", "", "", "", "", "", "", "", "", "", "", "", "", "", 
  1.340598113*^9, "", "", "", "", "", "", "", "", "", "", "", "", "", ""}, 
 {"OWID_AFR", "", "Africa", "2020-11-07", 1.870362*^6, 15017., 12126.857, 
  44845., 378., 284.571, 1395.17, 11.202, 9.046, 33.451, 0.282, 0.212, "", 
  "", "", "", "", "", "", "", "", "", "", "", "", "", "", "", "", "", "", "", 
  "", "", "", "", "", "", "", "", 1.340598113*^9, "", "", "", "", "", "", "", 
  "", "", "", "", "", "", ""}, {"OWID_AFR", "", "Africa", "2020-11-08", 
  1.88286*^6, 12498., 12441.429, 45360., 515., 312.143, 1404.493, 9.323, 
  9.281, 33.836, 0.384, 0.233, "", "", "", "", "", "", "", "", "", "", "", 
  "", "", "", "", "", "", "", "", "", "", "", "", "", "", "", "", "", 
  1.340598113*^9, "", "", "", "", "", "", "", "", "", "", "", "", "", ""}, 
 {"OWID_AFR", "", "Africa", "2020-11-09", 1.891749*^6, 8889., 12627.571, 
  45609., 249., 317.143, 1411.123, 6.631, 9.419, 34.021, 0.186, 0.237, "", 
  "", "", "", "", "", "", "", "", "", "", "", "", "", "", "", "", "", "", "", 
  "", "", "", "", "", "", "", "", 1.340598113*^9, "", "", "", "", "", "", "", 
  "", "", "", "", "", "", ""}, {"OWID_AFR", "", "Africa", "2020-11-10", 
  1.904922*^6, 13173., 12956., 45950., 341., 320.714, 1420.949, 9.826, 9.664, 
  34.276, 0.254, 0.239, "", "", "", "", "", "", "", "", "", "", "", "", "", 
  "", "", "", "", "", "", "", "", "", "", "", "", "", "", "", 1.340598113*^9, 
  "", "", "", "", "", "", "", "", "", "", "", "", "", ""}, 
 {"OWID_AFR", "", "Africa", "2020-11-11", 1.918922*^6, 14000., 12955.714, 
  46282., 332., 334.571, 1431.392, 10.443, 9.664, 34.523, 0.248, 0.25, "", 
  "", "", "", "", "", "", "", "", "", "", "", "", "", "", "", "", "", "", "", 
  "", "", "", "", "", "", "", "", 1.340598113*^9, "", "", "", "", "", "", "", 
  "", "", "", "", "", "", ""}, {"OWID_AFR", "", "Africa", "2020-11-12", 
  1.934703*^6, 15781., 13011.143, 46551., 269., 329.571, 1443.164, 11.772, 
  9.705, 34.724, 0.201, 0.246, "", "", "", "", "", "", "", "", "", "", "", 
  "", "", "", "", "", "", "", "", "", "", "", "", "", "", "", "", "", 
  1.340598113*^9, "", "", "", "", "", "", "", "", "", "", "", "", "", ""}, 
 {"OWID_AFR", "", "Africa", "2020-11-13", 1.949381*^6, 14678., 13433.714, 
  46831., 280., 337.714, 1454.113, 10.949, 10.021, 34.933, 0.209, 0.252, "", 
  "", "", "", "", "", "", "", "", "", "", "", "", "", "", "", "", "", "", "", 
  "", "", "", "", "", "", "", "", 1.340598113*^9, "", "", "", "", "", "", "", 
  "", "", "", "", "", "", ""}, {"OWID_AFR", "", "Africa", "2020-11-14", 
  1.963452*^6, 14071., 13298.571, 47066., 235., 317.286, 1464.609, 10.496, 
  9.92, 35.108, 0.175, 0.237, "", "", "", "", "", "", "", "", "", "", "", "", 
  "", "", "", "", "", "", "", "", "", "", "", "", "", "", "", "", 
  1.340598113*^9, "", "", "", "", "", "", "", "", "", "", "", "", "", ""}, 
 {"OWID_AFR", "", "Africa", "2020-11-15", 1.976022*^6, 12570., 13308.857, 
  47362., 296., 286., 1473.985, 9.376, 9.928, 35.329, 0.221, 0.213, "", "", 
  "", "", "", "", "", "", "", "", "", "", "", "", "", "", "", "", "", "", "", 
  "", "", "", "", "", "", "", 1.340598113*^9, "", "", "", "", "", "", "", "", 
  "", "", "", "", "", ""}, {"OWID_AFR", "", "Africa", "2020-11-16", 
  1.986326*^6, 10304., 13511., 47641., 279., 290.286, 1481.671, 7.686, 
  10.078, 35.537, 0.208, 0.217, "", "", "", "", "", "", "", "", "", "", "", 
  "", "", "", "", "", "", "", "", "", "", "", "", "", "", "", "", "", 
  1.340598113*^9, "", "", "", "", "", "", "", "", "", "", "", "", "", ""}, 
 {"OWID_AFR", "", "Africa", "2020-11-17", 1.999194*^6, 12868., 13467.429, 
  48034., 393., 297.714, 1491.27, 9.599, 10.046, 35.83, 0.293, 0.222, "", "", 
  "", "", "", "", "", "", "", "", "", "", "", "", "", "", "", "", "", "", "", 
  "", "", "", "", "", "", "", 1.340598113*^9, "", "", "", "", "", "", "", "", 
  "", "", "", "", "", ""}, {"OWID_AFR", "", "Africa", "2020-11-18", 
  2.014495*^6, 15301., 13653.286, 48426., 392., 306.286, 1502.684, 11.414, 
  10.184, 36.123, 0.292, 0.228, "", "", "", "", "", "", "", "", "", "", "", 
  "", "", "", "", "", "", "", "", "", "", "", "", "", "", "", "", "", 
  1.340598113*^9, "", "", "", "", "", "", "", "", "", "", "", "", "", ""}, 
 {"OWID_AFR", "", "Africa", "2020-11-19", 2.028429*^6, 13934., 13389.429, 
  48702., 276., 307.286, 1513.078, 10.394, 9.988, 36.329, 0.206, 0.229, "", 
  "", "", "", "", "", "", "", "", "", "", "", "", "", "", "", "", "", "", "", 
  "", "", "", "", "", "", "", "", 1.340598113*^9, "", "", "", "", "", "", "", 
  "", "", "", "", "", "", ""}, {"OWID_AFR", "", "Africa", "2020-11-20", 
  2.044162*^6, 15733., 13540.143, 49114., 412., 326.143, 1524.813, 11.736, 
  10.1, 36.636, 0.307, 0.243, "", "", "", "", "", "", "", "", "", "", "", "", 
  "", "", "", "", "", "", "", "", "", "", "", "", "", "", "", "", 
  1.340598113*^9, "", "", "", "", "", "", "", "", "", "", "", "", "", ""}, 
 {"OWID_AFR", "", "Africa", "2020-11-21", 2.057518*^6, 13356., 13438., 
  49428., 314., 337.429, 1534.776, 9.963, 10.024, 36.87, 0.234, 0.252, "", 
  "", "", "", "", "", "", "", "", "", "", "", "", "", "", "", "", "", "", "", 
  "", "", "", "", "", "", "", "", 1.340598113*^9, "", "", "", "", "", "", "", 
  "", "", "", "", "", "", ""}, {"OWID_AFR", "", "Africa", "2020-11-22", 
  2.070297*^6, 12779., 13467.857, 49718., 290., 336.571, 1544.308, 9.532, 
  10.046, 37.086, 0.216, 0.251, "", "", "", "", "", "", "", "", "", "", "", 
  "", "", "", "", "", "", "", "", "", "", "", "", "", "", "", "", "", 
  1.340598113*^9, "", "", "", "", "", "", "", "", "", "", "", "", "", ""}, 
 {"OWID_AFR", "", "Africa", "2020-11-23", 2.080374*^6, 10077., 13435.429, 
  49987., 269., 335.143, 1551.825, 7.517, 10.022, 37.287, 0.201, 0.25, "", 
  "", "", "", "", "", "", "", "", "", "", "", "", "", "", "", "", "", "", "", 
  "", "", "", "", "", "", "", "", 1.340598113*^9, "", "", "", "", "", "", "", 
  "", "", "", "", "", "", ""}, {"OWID_AFR", "", "Africa", "2020-11-24", 
  2.092877*^6, 12503., 13383.286, 50331., 344., 328.143, 1561.152, 9.326, 
  9.983, 37.544, 0.257, 0.245, "", "", "", "", "", "", "", "", "", "", "", 
  "", "", "", "", "", "", "", "", "", "", "", "", "", "", "", "", "", 
  1.340598113*^9, "", "", "", "", "", "", "", "", "", "", "", "", "", ""}, 
 {"OWID_AFR", "", "Africa", "2020-11-25", 2.107544*^6, 14667., 13292.714, 
  50647., 316., 317.286, 1572.092, 10.941, 9.916, 37.779, 0.236, 0.237, "", 
  "", "", "", "", "", "", "", "", "", "", "", "", "", "", "", "", "", "", "", 
  "", "", "", "", "", "", "", "", 1.340598113*^9, "", "", "", "", "", "", "", 
  "", "", "", "", "", "", ""}, {"OWID_AFR", "", "Africa", "2020-11-26", 
  2.121467*^6, 13923., 13291.143, 50944., 297., 320.286, 1582.478, 10.386, 
  9.914, 38.001, 0.222, 0.239, "", "", "", "", "", "", "", "", "", "", "", 
  "", "", "", "", "", "", "", "", "", "", "", "", "", "", "", "", "", 
  1.340598113*^9, "", "", "", "", "", "", "", "", "", "", "", "", "", ""}, 
 {"OWID_AFR", "", "Africa", "2020-11-27", 2.137506*^6, 16039., 13334.857, 
  51264., 320., 307.143, 1594.442, 11.964, 9.947, 38.24, 0.239, 0.229, "", 
  "", "", "", "", "", "", "", "", "", "", "", "", "", "", "", "", "", "", "", 
  "", "", "", "", "", "", "", "", 1.340598113*^9, "", "", "", "", "", "", "", 
  "", "", "", "", "", "", ""}, {"OWID_AFR", "", "Africa", "2020-11-28", 
  2.150902*^6, 13396., 13340.571, 51499., 235., 295.857, 1604.435, 9.993, 
  9.951, 38.415, 0.175, 0.221, "", "", "", "", "", "", "", "", "", "", "", 
  "", "", "", "", "", "", "", "", "", "", "", "", "", "", "", "", "", 
  1.340598113*^9, "", "", "", "", "", "", "", "", "", "", "", "", "", ""}, 
 {"OWID_AFR", "", "Africa", "2020-11-29", 2.163973*^6, 13071., 13382.286, 
  51723., 224., 286.429, 1614.185, 9.75, 9.982, 38.582, 0.167, 0.214, "", "", 
  "", "", "", "", "", "", "", "", "", "", "", "", "", "", "", "", "", "", "", 
  "", "", "", "", "", "", "", 1.340598113*^9, "", "", "", "", "", "", "", "", 
  "", "", "", "", "", ""}, {"OWID_AFR", "", "Africa", "2020-11-30", 
  2.174323*^6, 10350., 13421.286, 51992., 269., 286.429, 1621.905, 7.72, 
  10.011, 38.783, 0.201, 0.214, "", "", "", "", "", "", "", "", "", "", "", 
  "", "", "", "", "", "", "", "", "", "", "", "", "", "", "", "", "", 
  1.340598113*^9, "", "", "", "", "", "", "", "", "", "", "", "", "", ""}, 
 {"OWID_AFR", "", "Africa", "2020-12-01", 2.185161*^6, 10838., 13183.429, 
  52250., 258., 274.143, 1629.99, 8.084, 9.834, 38.975, 0.192, 0.204, "", "", 
  "", "", "", "", "", "", "", "", "", "", "", "", "", "", "", "", "", "", "", 
  "", "", "", "", "", "", "", 1.340598113*^9, "", "", "", "", "", "", "", "", 
  "", "", "", "", "", ""}, {"OWID_AFR", "", "Africa", "2020-12-02", 
  2.201574*^6, 16413., 13432.857, 52580., 330., 276.143, 1642.233, 12.243, 
  10.02, 39.221, 0.246, 0.206, "", "", "", "", "", "", "", "", "", "", "", 
  "", "", "", "", "", "", "", "", "", "", "", "", "", "", "", "", "", 
  1.340598113*^9, "", "", "", "", "", "", "", "", "", "", "", "", "", ""}, 
 {"OWID_AFR", "", "Africa", "2020-12-03", 2.217275*^6, 15701., 13686.857, 
  52847., 267., 271.857, 1653.945, 11.712, 10.21, 39.42, 0.199, 0.203, "", 
  "", "", "", "", "", "", "", "", "", "", "", "", "", "", "", "", "", "", "", 
  "", "", "", "", "", "", "", "", 1.340598113*^9, "", "", "", "", "", "", "", 
  "", "", "", "", "", "", ""}, {"OWID_AFR", "", "Africa", "2020-12-04", 
  2.235257*^6, 17982., 13964.429, 53277., 430., 287.571, 1667.358, 13.413, 
  10.417, 39.741, 0.321, 0.215, "", "", "", "", "", "", "", "", "", "", "", 
  "", "", "", "", "", "", "", "", "", "", "", "", "", "", "", "", "", 
  1.340598113*^9, "", "", "", "", "", "", "", "", "", "", "", "", "", ""}, 
 {"OWID_AFR", "", "Africa", "2020-12-05", 2.249959*^6, 14702., 14151., 
  53564., 287., 295., 1678.325, 10.967, 10.556, 39.955, 0.214, 0.22, "", "", 
  "", "", "", "", "", "", "", "", "", "", "", "", "", "", "", "", "", "", "", 
  "", "", "", "", "", "", "", 1.340598113*^9, "", "", "", "", "", "", "", "", 
  "", "", "", "", "", ""}, {"OWID_AFR", "", "Africa", "2020-12-06", 
  2.263422*^6, 13463., 14207., 53870., 306., 306.714, 1688.367, 10.043, 
  10.598, 40.184, 0.228, 0.229, "", "", "", "", "", "", "", "", "", "", "", 
  "", "", "", "", "", "", "", "", "", "", "", "", "", "", "", "", "", 
  1.340598113*^9, "", "", "", "", "", "", "", "", "", "", "", "", "", ""}, 
 {"OWID_AFR", "", "Africa", "2020-12-07", 2.27405*^6, 10628., 14246.714, 
  54118., 248., 303.714, 1696.295, 7.928, 10.627, 40.369, 0.185, 0.227, "", 
  "", "", "", "", "", "", "", "", "", "", "", "", "", "", "", "", "", "", "", 
  "", "", "", "", "", "", "", "", 1.340598113*^9, "", "", "", "", "", "", "", 
  "", "", "", "", "", "", ""}, {"OWID_AFR", "", "Africa", "2020-12-08", 
  2.287308*^6, 13258., 14592.429, 54520., 402., 324.286, 1706.185, 9.89, 
  10.885, 40.668, 0.3, 0.242, "", "", "", "", "", "", "", "", "", "", "", "", 
  "", "", "", "", "", "", "", "", "", "", "", "", "", "", "", "", 
  1.340598113*^9, "", "", "", "", "", "", "", "", "", "", "", "", "", ""}, 
 {"OWID_AFR", "", "Africa", "2020-12-09", 2.306704*^6, 19396., 15018.571, 
  54870., 350., 327.143, 1720.653, 14.468, 11.203, 40.929, 0.261, 0.244, "", 
  "", "", "", "", "", "", "", "", "", "", "", "", "", "", "", "", "", "", "", 
  "", "", "", "", "", "", "", "", 1.340598113*^9, "", "", "", "", "", "", "", 
  "", "", "", "", "", "", ""}, {"OWID_AFR", "", "Africa", "2020-12-10", 
  2.325838*^6, 19134., 15509., 55264., 394., 345.286, 1734.926, 14.273, 
  11.569, 41.223, 0.294, 0.258, "", "", "", "", "", "", "", "", "", "", "", 
  "", "", "", "", "", "", "", "", "", "", "", "", "", "", "", "", "", 
  1.340598113*^9, "", "", "", "", "", "", "", "", "", "", "", "", "", ""}, 
 {"OWID_AFR", "", "Africa", "2020-12-11", 2.344919*^6, 19081., 15666., 
  55662., 398., 340.714, 1749.159, 14.233, 11.686, 41.52, 0.297, 0.254, "", 
  "", "", "", "", "", "", "", "", "", "", "", "", "", "", "", "", "", "", "", 
  "", "", "", "", "", "", "", "", 1.340598113*^9, "", "", "", "", "", "", "", 
  "", "", "", "", "", "", ""}, {"OWID_AFR", "", "Africa", "2020-12-12", 
  2.363052*^6, 18133., 16156.143, 55988., 326., 346.286, 1762.685, 13.526, 
  12.051, 41.763, 0.243, 0.258, "", "", "", "", "", "", "", "", "", "", "", 
  "", "", "", "", "", "", "", "", "", "", "", "", "", "", "", "", "", 
  1.340598113*^9, "", "", "", "", "", "", "", "", "", "", "", "", "", ""}, 
 {"OWID_AFR", "", "Africa", "2020-12-13", 2.379274*^6, 16222., 16550.286, 
  56334., 346., 352., 1774.785, 12.101, 12.345, 42.022, 0.258, 0.263, "", "", 
  "", "", "", "", "", "", "", "", "", "", "", "", "", "", "", "", "", "", "", 
  "", "", "", "", "", "", "", 1.340598113*^9, "", "", "", "", "", "", "", "", 
  "", "", "", "", "", ""}, {"OWID_AFR", "", "Africa", "2020-12-14", 
  2.390592*^6, 11318., 16648.857, 56645., 311., 361., 1783.228, 8.443, 
  12.419, 42.254, 0.232, 0.269, "", "", "", "", "", "", "", "", "", "", "", 
  "", "", "", "", "", "", "", "", "", "", "", "", "", "", "", "", "", 
  1.340598113*^9, "", "", "", "", "", "", "", "", "", "", "", "", "", ""}, 
 {"OWID_AFR", "", "Africa", "2020-12-15", 2.408594*^6, 18002., 17326.571, 
  57072., 427., 364.571, 1796.656, 13.428, 12.925, 42.572, 0.319, 0.272, "", 
  "", "", "", "", "", "", "", "", "", "", "", "", "", "", "", "", "", "", "", 
  "", "", "", "", "", "", "", "", 1.340598113*^9, "", "", "", "", "", "", "", 
  "", "", "", "", "", "", ""}, {"OWID_AFR", "", "Africa", "2020-12-16", 
  2.429819*^6, 21225., 17587.857, 57418., 346., 364., 1812.489, 15.832, 
  13.119, 42.83, 0.258, 0.272, "", "", "", "", "", "", "", "", "", "", "", 
  "", "", "", "", "", "", "", "", "", "", "", "", "", "", "", "", "", 
  1.340598113*^9, "", "", "", "", "", "", "", "", "", "", "", "", "", ""}, 
 {"OWID_AFR", "", "Africa", "2020-12-17", 2.450327*^6, 20508., 17784.143, 
  57814., 396., 364.286, 1827.786, 15.298, 13.266, 43.126, 0.295, 0.272, "", 
  "", "", "", "", "", "", "", "", "", "", "", "", "", "", "", "", "", "", "", 
  "", "", "", "", "", "", "", "", 1.340598113*^9, "", "", "", "", "", "", "", 
  "", "", "", "", "", "", ""}, {"OWID_AFR", "", "Africa", "2020-12-18", 
  2.469647*^6, 19320., 17818.286, 58310., 496., 378.286, 1842.198, 14.411, 
  13.291, 43.496, 0.37, 0.282, "", "", "", "", "", "", "", "", "", "", "", 
  "", "", "", "", "", "", "", "", "", "", "", "", "", "", "", "", "", 
  1.340598113*^9, "", "", "", "", "", "", "", "", "", "", "", "", "", ""}, 
 {"OWID_AFR", "", "Africa", "2020-12-19", 2.490907*^6, 21260., 18265., 
  58759., 449., 395.857, 1858.056, 15.859, 13.625, 43.83, 0.335, 0.295, "", 
  "", "", "", "", "", "", "", "", "", "", "", "", "", "", "", "", "", "", "", 
  "", "", "", "", "", "", "", "", 1.340598113*^9, "", "", "", "", "", "", "", 
  "", "", "", "", "", "", ""}, {"OWID_AFR", "", "Africa", "2020-12-20", 
  2.509333*^6, 18426., 18579.857, 59099., 340., 395., 1871.801, 13.745, 
  13.859, 44.084, 0.254, 0.295, "", "", "", "", "", "", "", "", "", "", "", 
  "", "", "", "", "", "", "", "", "", "", "", "", "", "", "", "", "", 
  1.340598113*^9, "", "", "", "", "", "", "", "", "", "", "", "", "", ""}, 
 {"OWID_AFR", "", "Africa", "2020-12-21", 2.526114*^6, 16781., 19360.286, 
  59528., 429., 411.857, 1884.319, 12.518, 14.442, 44.404, 0.32, 0.307, "", 
  "", "", "", "", "", "", "", "", "", "", "", "", "", "", "", "", "", "", "", 
  "", "", "", "", "", "", "", "", 1.340598113*^9, "", "", "", "", "", "", "", 
  "", "", "", "", "", "", ""}, {"OWID_AFR", "", "Africa", "2020-12-22", 
  2.5461*^6, 19986., 19643.714, 60057., 529., 426.429, 1899.227, 14.908, 
  14.653, 44.799, 0.395, 0.318, "", "", "", "", "", "", "", "", "", "", "", 
  "", "", "", "", "", "", "", "", "", "", "", "", "", "", "", "", "", 
  1.340598113*^9, "", "", "", "", "", "", "", "", "", "", "", "", "", ""}, 
 {"OWID_AFR", "", "Africa", "2020-12-23", 2.571829*^6, 25729., 20287.143, 
  60877., 820., 494.143, 1918.419, 19.192, 15.133, 45.41, 0.612, 0.369, "", 
  "", "", "", "", "", "", "", "", "", "", "", "", "", "", "", "", "", "", "", 
  "", "", "", "", "", "", "", "", 1.340598113*^9, "", "", "", "", "", "", "", 
  "", "", "", "", "", "", ""}, {"OWID_AFR", "", "Africa", "2020-12-24", 
  2.598873*^6, 27044., 21220.857, 61431., 554., 516.714, 1938.592, 20.173, 
  15.829, 45.824, 0.413, 0.385, "", "", "", "", "", "", "", "", "", "", "", 
  "", "", "", "", "", "", "", "", "", "", "", "", "", "", "", "", "", 
  1.340598113*^9, "", "", "", "", "", "", "", "", "", "", "", "", "", ""}, 
 {"OWID_AFR", "", "Africa", "2020-12-25", 2.624658*^6, 25785., 22144.429, 
  61955., 524., 520.714, 1957.826, 19.234, 16.518, 46.214, 0.391, 0.388, "", 
  "", "", "", "", "", "", "", "", "", "", "", "", "", "", "", "", "", "", "", 
  "", "", "", "", "", "", "", "", 1.340598113*^9, "", "", "", "", "", "", "", 
  "", "", "", "", "", "", ""}, {"OWID_AFR", "", "Africa", "2020-12-26", 
  2.646039*^6, 21381., 22161.714, 62374., 419., 516.429, 1973.775, 15.949, 
  16.531, 46.527, 0.313, 0.385, "", "", "", "", "", "", "", "", "", "", "", 
  "", "", "", "", "", "", "", "", "", "", "", "", "", "", "", "", "", 
  1.340598113*^9, "", "", "", "", "", "", "", "", "", "", "", "", "", ""}, 
 {"OWID_AFR", "", "Africa", "2020-12-27", 2.664714*^6, 18675., 22197.286, 
  62806., 432., 529.571, 1987.705, 13.93, 16.558, 46.849, 0.322, 0.395, "", 
  "", "", "", "", "", "", "", "", "", "", "", "", "", "", "", "", "", "", "", 
  "", "", "", "", "", "", "", "", 1.340598113*^9, "", "", "", "", "", "", "", 
  "", "", "", "", "", "", ""}, {"OWID_AFR", "", "Africa", "2020-12-28", 
  2.679925*^6, 15211., 21973., 63351., 545., 546.143, 1999.052, 11.346, 
  16.39, 47.256, 0.407, 0.407, "", "", "", "", "", "", "", "", "", "", "", 
  "", "", "", "", "", "", "", "", "", "", "", "", "", "", "", "", "", 
  1.340598113*^9, "", "", "", "", "", "", "", "", "", "", "", "", "", ""}, 
 {"OWID_AFR", "", "Africa", "2020-12-29", 2.700053*^6, 20128., 21993.286, 
  64068., 717., 573., 2014.066, 15.014, 16.406, 47.791, 0.535, 0.427, "", "", 
  "", "", "", "", "", "", "", "", "", "", "", "", "", "", "", "", "", "", "", 
  "", "", "", "", "", "", "", 1.340598113*^9, "", "", "", "", "", "", "", "", 
  "", "", "", "", "", ""}, {"OWID_AFR", "", "Africa", "2020-12-30", 
  2.73067*^6, 30617., 22691.571, 64769., 701., 556., 2036.904, 22.838, 
  16.926, 48.314, 0.523, 0.415, "", "", "", "", "", "", "", "", "", "", "", 
  "", "", "", "", "", "", "", "", "", "", "", "", "", "", "", "", "", 
  1.340598113*^9, "", "", "", "", "", "", "", "", "", "", "", "", "", ""}, 
 {"OWID_AFR", "", "Africa", "2020-12-31", 2.760459*^6, 29789., 23083.714, 
  65468., 699., 576.714, 2059.125, 22.221, 17.219, 48.835, 0.521, 0.43, "", 
  "", "", "", "", "", "", "", "", "", "", "", "", "", "", "", "", "", "", "", 
  "", "", "", "", "", "", "", "", 1.340598113*^9, "", "", "", "", "", "", "", 
  "", "", "", "", "", "", ""}, {"OWID_AFR", "", "Africa", "2021-01-01", 
  2.788167*^6, 27708., 23358.429, 66126., 658., 595.857, 2079.793, 20.668, 
  17.424, 49.326, 0.491, 0.444, "", "", "", "", "", "", "", "", "", "", "", 
  "", "", "", "", "", "", "", "", "", "", "", "", "", "", "", "", "", 
  1.340598113*^9, "", "", "", "", "", "", "", "", "", "", "", "", "", ""}, 
 {"OWID_AFR", "", "Africa", "2021-01-02", 2.811086*^6, 22919., 23578.143, 
  66641., 515., 609.571, 2096.889, 17.096, 17.588, 49.71, 0.384, 0.455, "", 
  "", "", "", "", "", "", "", "", "", "", "", "", "", "", "", "", "", "", "", 
  "", "", "", "", "", "", "", "", 1.340598113*^9, "", "", "", "", "", "", "", 
  "", "", "", "", "", "", ""}, {"OWID_AFR", "", "Africa", "2021-01-03", 
  2.833076*^6, 21990., 24051.714, 67246., 605., 634.286, 2113.293, 16.403, 
  17.941, 50.161, 0.451, 0.473, "", "", "", "", "", "", "", "", "", "", "", 
  "", "", "", "", "", "", "", "", "", "", "", "", "", "", "", "", "", 
  1.340598113*^9, "", "", "", "", "", "", "", "", "", "", "", "", "", ""}, 
 {"OWID_AFR", "", "Africa", "2021-01-04", 2.854868*^6, 21792., 24991.857, 
  67931., 685., 654.286, 2129.548, 16.255, 18.642, 50.672, 0.511, 0.488, "", 
  "", "", "", "", "", "", "", "", "", "", "", "", "", "", "", "", "", "", "", 
  "", "", "", "", "", "", "", "", 1.340598113*^9, "", "", "", "", "", "", "", 
  "", "", "", "", "", "", ""}, {"OWID_AFR", "", "Africa", "2021-01-05", 
  2.881715*^6, 26847., 25951.714, 68751., 820., 669., 2149.574, 20.026, 
  19.358, 51.284, 0.612, 0.499, "", "", "", "", "", "", "", "", "", "", "", 
  "", "", "", "", "", "", "", "", "", "", "", "", "", "", "", "", "", 
  1.340598113*^9, "", "", "", "", "", "", "", "", "", "", "", "", "", ""}, 
 {"OWID_AFR", "", "Africa", "2021-01-06", 2.917507*^6, 35792., 26691., 
  69861., 1110., 727.429, 2176.273, 26.699, 19.91, 52.112, 0.828, 0.543, "", 
  "", "", "", "", "", "", "", "", "", "", "", "", "", "", "", "", "", "", "", 
  "", "", "", "", "", "", "", "", 1.340598113*^9, "", "", "", "", "", "", "", 
  "", "", "", "", "", "", ""}, {"OWID_AFR", "", "Africa", "2021-01-07", 
  2.952909*^6, 35402., 27492.857, 70550., 689., 726., 2202.68, 26.408, 
  20.508, 52.626, 0.514, 0.542, "", "", "", "", "", "", "", "", "", "", "", 
  "", "", "", "", "", "", "", "", "", "", "", "", "", "", "", "", "", 
  1.340598113*^9, "", "", "", "", "", "", "", "", "", "", "", "", "", ""}, 
 {"OWID_AFR", "", "Africa", "2021-01-08", 2.989382*^6, 36473., 28745., 
  71460., 910., 762., 2229.887, 27.207, 21.442, 53.305, 0.679, 0.568, "", "", 
  "", "", "", "", "", "", "", "", "", "", "", "", "", "", "", "", "", "", "", 
  "", "", "", "", "", "", "", 1.340598113*^9, "", "", "", "", "", "", "", "", 
  "", "", "", "", "", ""}, {"OWID_AFR", "", "Africa", "2021-01-09", 
  3.024481*^6, 35099., 30485., 72117., 657., 782.286, 2256.068, 26.182, 
  22.74, 53.795, 0.49, 0.584, "", "", "", "", "", "", "", "", "", "", "", "", 
  "", "", "", "", "", "", 0., 0., "", "", "", 0., 0., "", "", "", 
  1.340598113*^9, "", "", "", "", "", "", "", "", "", "", "", "", "", ""}, 
 {"OWID_AFR", "", "Africa", "2021-01-10", 3.056088*^6, 31607., 31858.857, 
  72711., 594., 780.714, 2279.645, 23.577, 23.765, 54.238, 0.443, 0.582, "", 
  "", "", "", "", "", "", "", "", "", "", "", "", "", "", "", "", "", "", "", 
  "", "", 500., "", "", "", 0., "", 1.340598113*^9, "", "", "", "", "", "", 
  "", "", "", "", "", "", "", ""}, {"OWID_AFR", "", "Africa", "2021-01-11", 
  3.084121*^6, 28033., 32750.429, 73392., 681., 780.143, 2300.556, 20.911, 
  24.43, 54.746, 0.508, 0.582, "", "", "", "", "", "", "", "", "", "", "", 
  "", "", "", "", "", "", "", "", "", "", "", 500., "", "", "", 0., "", 
  1.340598113*^9, "", "", "", "", "", "", "", "", "", "", "", "", "", ""}, 
 {"OWID_AFR", "", "Africa", "2021-01-12", 3.110249*^6, 26128., 32647.714, 
  74468., 1076., 816.714, 2320.046, 19.49, 24.353, 55.548, 0.803, 0.609, "", 
  "", "", "", "", "", "", "", "", "", "", "", "", "", "", "", "", "", "", "", 
  "", "", 500., "", "", "", 0., "", 1.340598113*^9, "", "", "", "", "", "", 
  "", "", "", "", "", "", "", ""}, {"OWID_AFR", "", "Africa", "2021-01-13", 
  3.144246*^6, 33997., 32391.286, 75688., 1220., 832.429, 2345.405, 25.36, 
  24.162, 56.458, 0.91, 0.621, "", "", "", "", "", "", "", "", "", "", "", 
  "", "", "", "", "", "", "", 2000., 2000., "", "", 500., 0., 0., "", 0., "", 
  1.340598113*^9, "", "", "", "", "", "", "", "", "", "", "", "", "", ""}, 
 {"OWID_AFR", "", "Africa", "2021-01-14", 3.178474*^6, 34228., 32223.571, 
  76741., 1053., 884.429, 2370.937, 25.532, 24.037, 57.244, 0.785, 0.66, "", 
  "", "", "", "", "", "", "", "", "", "", "", "", "", "", "", "", "", "", "", 
  "", "", 600., "", "", "", 0., "", 1.340598113*^9, "", "", "", "", "", "", 
  "", "", "", "", "", "", "", ""}, {"OWID_AFR", "", "Africa", "2021-01-15", 
  3.210049*^6, 31575., 31523.857, 77646., 905., 883.714, 2394.49, 23.553, 
  23.515, 57.919, 0.675, 0.659, "", "", "", "", "", "", "", "", "", "", "", 
  "", "", "", "", "", "", "", 4000., 4000., "", "", 667., 0., 0., "", 0., "", 
  1.340598113*^9, "", "", "", "", "", "", "", "", "", "", "", "", "", ""}, 
 {"OWID_AFR", "", "Africa", "2021-01-16", 3.237617*^6, 27568., 30448., 
  78309., 663., 884.571, 2415.054, 20.564, 22.712, 58.413, 0.495, 0.66, "", 
  "", "", "", "", "", "", "", "", "", "", "", "", "", "", "", "", "", 7000., 
  7000., "", 3000., 1000., 0., 0., "", 1., "", 1.340598113*^9, "", "", "", 
  "", "", "", "", "", "", "", "", "", "", ""}, 
 {"OWID_AFR", "", "Africa", "2021-01-17", 3.264186*^6, 26569., 29728.286, 
  78907., 598., 885.143, 2434.873, 19.819, 22.175, 58.86, 0.446, 0.66, "", 
  "", "", "", "", "", "", "", "", "", "", "", "", "", "", "", "", "", "", "", 
  "", "", 1118., "", "", "", 1., "", 1.340598113*^9, "", "", "", "", "", "", 
  "", "", "", "", "", "", "", ""}, {"OWID_AFR", "", "Africa", "2021-01-18", 
  3.286662*^6, 22476., 28934.429, 79632., 725., 891.429, 2451.639, 16.766, 
  21.583, 59.4, 0.541, 0.665, "", "", "", "", "", "", "", "", "", "", "", "", 
  "", "", "", "", "", "", "", "", "", "", 1236., "", "", "", 1., "", 
  1.340598113*^9, "", "", "", "", "", "", "", "", "", "", "", "", "", ""}, 
 {"OWID_AFR", "", "Africa", "2021-01-19", 3.310072*^6, 23410., 28546.143, 
  80834., 1202., 909.429, 2469.101, 17.462, 21.294, 60.297, 0.897, 0.678, "", 
  "", "", "", "", "", "", "", "", "", "", "", "", "", "", "", "", "", 10976., 
  10976., "", "", 1354., 0., 0., "", 1., "", 1.340598113*^9, "", "", "", "", 
  "", "", "", "", "", "", "", "", "", ""}, {"OWID_AFR", "", "Africa", 
  "2021-01-20", 3.338409*^6, 28337., 27737.571, 81756., 922., 866.857, 
  2490.238, 21.138, 20.69, 60.985, 0.688, 0.647, "", "", "", "", "", "", "", 
  "", "", "", "", "", "", "", "", "", "", "", 13163., 13163., "", 2187., 
  1595., 0., 0., "", 1., "", 1.340598113*^9, "", "", "", "", "", "", "", "", 
  "", "", "", "", "", ""}, {"OWID_AFR", "", "Africa", "2021-01-21", 
  3.366274*^6, 27865., 26828.571, 82781., 1025., 862.857, 2511.024, 20.785, 
  20.012, 61.749, 0.765, 0.644, "", "", "", "", "", "", "", "", "", "", "", 
  "", "", "", "", "", "", "", "", "", "", "", 1718., "", "", "", 1., "", 
  1.340598113*^9, "", "", "", "", "", "", "", "", "", "", "", "", "", ""}, 
 {"OWID_AFR", "", "Africa", "2021-01-22", 3.392453*^6, 26179., 26057.714, 
  83755., 974., 872.714, 2530.552, 19.528, 19.437, 62.476, 0.727, 0.651, "", 
  "", "", "", "", "", "", "", "", "", "", "", "", "", "", "", "", "", 16890., 
  16890., "", "", 1841., 0., 0., "", 1., "", 1.340598113*^9, "", "", "", "", 
  "", "", "", "", "", "", "", "", "", ""}, {"OWID_AFR", "", "Africa", 
  "2021-01-23", 3.419761*^6, 27308., 26020.571, 84537., 782., 889.714, 
  2550.922, 20.37, 19.41, 63.059, 0.583, 0.664, "", "", "", "", "", "", "", 
  "", "", "", "", "", "", "", "", "", "", "", 18353., 18353., "", 1463., 
  1622., 0., 0., "", 1., "", 1.340598113*^9, "", "", "", "", "", "", "", "", 
  "", "", "", "", "", ""}, {"OWID_AFR", "", "Africa", "2021-01-24", 
  3.439881*^6, 20120., 25099.286, 85184., 647., 896.714, 2565.93, 15.008, 
  18.722, 63.542, 0.483, 0.669, "", "", "", "", "", "", "", "", "", "", "", 
  "", "", "", "", "", "", "", 18353., 18353., "", 0., 1433., 0., 0., "", 1., 
  "", 1.340598113*^9, "", "", "", "", "", "", "", "", "", "", "", "", "", 
  ""}, {"OWID_AFR", "", "Africa", "2021-01-25", 3.456576*^6, 16695., 
  24273.429, 85955., 771., 903.286, 2578.383, 12.453, 18.106, 64.117, 0.575, 
  0.674, "", "", "", "", "", "", "", "", "", "", "", "", "", "", "", "", "", 
  "", 19889., 19889., "", 1536., 1463., 0., 0., "", 1., "", 1.340598113*^9, 
  "", "", "", "", "", "", "", "", "", "", "", "", "", ""}, 
 {"OWID_AFR", "", "Africa", "2021-01-26", 3.475174*^6, 18598., 23586., 
  86938., 983., 872., 2592.256, 13.873, 17.594, 64.85, 0.733, 0.65, "", "", 
  "", "", "", "", "", "", "", "", "", "", "", "", "", "", "", "", 22712., 
  22712., "", 2823., 1677., 0., 0., "", 1., "", 1.340598113*^9, "", "", "", 
  "", "", "", "", "", "", "", "", "", "", ""}, 
 {"OWID_AFR", "", "Africa", "2021-01-27", 3.496001*^6, 20827., 22513.143, 
  87989., 1051., 890.429, 2607.792, 15.536, 16.793, 65.634, 0.784, 0.664, "", 
  "", "", "", "", "", "", "", "", "", "", "", "", "", "", "", "", "", 25587., 
  25587., "", 2875., 1775., 0., 0., "", 1., "", 1.340598113*^9, "", "", "", 
  "", "", "", "", "", "", "", "", "", "", ""}, 
 {"OWID_AFR", "", "Africa", "2021-01-28", 3.516781*^6, 20780., 21501., 
  88985., 996., 886.286, 2623.293, 15.501, 16.038, 66.377, 0.743, 0.661, "", 
  "", "", "", "", "", "", "", "", "", "", "", "", "", "", "", "", "", 28779., 
  28779., "", 3192., 1965., 0., 0., "", 1., "", 1.340598113*^9, "", "", "", 
  "", "", "", "", "", "", "", "", "", "", ""}, 
 {"OWID_AFR", "", "Africa", "2021-01-29", 3.536003*^6, 19222., 20507.143, 
  89831., 846., 868., 2637.631, 14.338, 15.297, 67.008, 0.631, 0.647, "", "", 
  "", "", "", "", "", "", "", "", "", "", "", "", "", "", "", "", 30861., 
  30861., "", 2082., 1996., 0., 0., "", 1., "", 1.340598113*^9, "", "", "", 
  "", "", "", "", "", "", "", "", "", "", ""}, 
 {"OWID_AFR", "", "Africa", "2021-01-30", 3.553865*^6, 17862., 19157.714, 
  90446., 615., 844.143, 2650.955, 13.324, 14.29, 67.467, 0.459, 0.63, "", 
  "", "", "", "", "", "", "", "", "", "", "", "", "", "", "", "", "", 
  122206., 32206., "", 91345., 14836., 0.01, 0., "", 11., "", 1.340598113*^9, 
  "", "", "", "", "", "", "", "", "", "", "", "", "", ""}, 
 {"OWID_AFR", "", "Africa", "2021-01-31", 3.569617*^6, 15752., 18533.714, 
  90971., 525., 826.714, 2662.705, 11.75, 13.825, 67.859, 0.392, 0.617, "", 
  "", "", "", "", "", "", "", "", "", "", "", "", "", "", "", "", "", 
  158206., 32206., "", 36000., 19979., 0.01, 0., "", 15., "", 1.340598113*^9, 
  "", "", "", "", "", "", "", "", "", "", "", "", "", ""}, 
 {"OWID_AFR", "", "Africa", "2021-02-01", 3.582328*^6, 12711., 17964.571, 
  91480., 509., 789.286, 2672.186, 9.482, 13.4, 68.238, 0.38, 0.589, "", "", 
  "", "", "", "", "", "", "", "", "", "", "", "", "", "", "", "", 236712., 
  36631., "", 78506., 30975., 0.02, 0., "", 23., "", 1.340598113*^9, "", "", 
  "", "", "", "", "", "", "", "", "", "", "", ""}, 
 {"OWID_AFR", "", "Africa", "2021-02-02", 3.597149*^6, 14821., 17425., 
  92364., 884., 775.143, 2683.242, 11.056, 12.998, 68.898, 0.659, 0.578, "", 
  "", "", "", "", "", "", "", "", "", "", "", "", "", "", "", "", "", 
  295127., 37836., "", 58415., 38916., 0.02, 0., "", 29., "", 1.340598113*^9, 
  "", "", "", "", "", "", "", "", "", "", "", "", "", ""}, 
 {"OWID_AFR", "", "Africa", "2021-02-03", 3.612611*^6, 15462., 16658.571, 
  93073., 709., 726.286, 2694.776, 11.534, 12.426, 69.426, 0.529, 0.542, "", 
  "", "", "", "", "", "", "", "", "", "", "", "", "", "", "", "", "", 
  347149., 38746., 5., 52022., 45937., 0.03, 0., 0., 34., "", 1.340598113*^9, 
  "", "", "", "", "", "", "", "", "", "", "", "", "", ""}, 
 {"OWID_AFR", "", "Africa", "2021-02-04", 3.629085*^6, 16474., 16043.429, 
  93640., 567., 665., 2707.064, 12.289, 11.967, 69.849, 0.423, 0.496, "", "", 
  "", "", "", "", "", "", "", "", "", "", "", "", "", "", "", "", 390474., 
  38746., 5., 43325., 51671., 0.03, 0., 0., 39., "", 1.340598113*^9, "", "", 
  "", "", "", "", "", "", "", "", "", "", "", ""}, 
 {"OWID_AFR", "", "Africa", "2021-02-05", 3.644992*^6, 15907., 15569.857, 
  94187., 547., 622.286, 2718.93, 11.866, 11.614, 70.257, 0.408, 0.464, "", 
  "", "", "", "", "", "", "", "", "", "", "", "", "", "", "", "", "", 
  446986., 38746., 5., 56512., 59446., 0.03, 0., 0., 44., "", 1.340598113*^9, 
  "", "", "", "", "", "", "", "", "", "", "", "", "", ""}, 
 {"OWID_AFR", "", "Africa", "2021-02-06", 3.658537*^6, 13545., 14953.143, 
  94735., 548., 612.714, 2729.033, 10.104, 11.154, 70.666, 0.409, 0.457, "", 
  "", "", "", "", "", "", "", "", "", "", "", "", "", "", "", "", "", 
  504800., 39248., 1586., 57814., 54656., 0.04, 0., 0., 41., "", 
  1.340598113*^9, "", "", "", "", "", "", "", "", "", "", "", "", "", ""}, 
 {"OWID_AFR", "", "Africa", "2021-02-07", 3.670261*^6, 11724., 14377.714, 
  95092., 357., 588.714, 2737.779, 8.745, 10.725, 70.933, 0.266, 0.439, "", 
  "", "", "", "", "", "", "", "", "", "", "", "", "", "", "", "", "", "", "", 
  "", "", 55849., "", "", "", 42., "", 1.340598113*^9, "", "", "", "", "", 
  "", "", "", "", "", "", "", "", ""}, {"OWID_AFR", "", "Africa", 
  "2021-02-08", 3.681674*^6, 11413., 14192.286, 95535., 443., 579.286, 
  2746.292, 8.513, 10.587, 71.263, 0.33, 0.432, "", "", "", "", "", "", "", 
  "", "", "", "", "", "", "", "", "", "", "", 593502., 39373., 3980., "", 
  50970., 0.04, 0., 0., 38., "", 1.340598113*^9, "", "", "", "", "", "", "", 
  "", "", "", "", "", "", ""}, {"OWID_AFR", "", "Africa", "2021-02-09", 
  3.693025*^6, 11351., 13696.571, 96234., 699., 552.857, 2754.759, 8.467, 
  10.217, 71.784, 0.521, 0.412, "", "", "", "", "", "", "", "", "", "", "", 
  "", "", "", "", "", "", "", 661263., 39382., 6700., 67761., 52305., 0.05, 
  0., 0., 39., "", 1.340598113*^9, "", "", "", "", "", "", "", "", "", "", 
  "", "", "", ""}, {"OWID_AFR", "", "Africa", "2021-02-10", 3.706143*^6, 
  13118., 13361.714, 96770., 536., 528.143, 2764.544, 9.785, 9.967, 72.184, 
  0.4, 0.394, "", "", "", "", "", "", "", "", "", "", "", "", "", "", "", "", 
  "", "", 795836., 39385., 10335., 134573., 64098., 0.06, 0., 0., 48., "", 
  1.340598113*^9, "", "", "", "", "", "", "", "", "", "", "", "", "", ""}, 
 {"OWID_AFR", "", "Africa", "2021-02-11", 3.718013*^6, 11870., 12704., 
  97265., 495., 517.857, 2773.399, 8.854, 9.476, 72.553, 0.369, 0.386, "", 
  "", "", "", "", "", "", "", "", "", "", "", "", "", "", "", "", "", 
  908796., 39611., 13867., 112960., 74046., 0.07, 0., 0., 55., "", 
  1.340598113*^9, "", "", "", "", "", "", "", "", "", "", "", "", "", ""}, 
 {"OWID_AFR", "", "Africa", "2021-02-12", 3.731935*^6, 13922., 12420.429, 
  97830., 565., 520.429, 2783.784, 10.385, 9.265, 72.975, 0.421, 0.388, "", 
  "", "", "", "", "", "", "", "", "", "", "", "", "", "", "", "", "", 
  1.165581*^6, 39611., 13867., 256785., 102656., 0.09, 0., 0., 77., "", 
  1.340598113*^9, "", "", "", "", "", "", "", "", "", "", "", "", "", ""}, 
 {"OWID_AFR", "", "Africa", "2021-02-13", 3.742849*^6, 10914., 12044.571, 
  98182., 352., 492.429, 2791.925, 8.141, 8.984, 73.237, 0.263, 0.367, "", 
  "", "", "", "", "", "", "", "", "", "", "", "", "", "", "", "", "", 
  1.446178*^6, 43458., 14181., 280597., 134483., 0.11, 0., 0., 100., "", 
  1.340598113*^9, "", "", "", "", "", "", "", "", "", "", "", "", "", ""}, 
 {"OWID_AFR", "", "Africa", "2021-02-14", 3.753174*^6, 10325., 11844.714, 
  98475., 293., 483.286, 2799.626, 7.702, 8.835, 73.456, 0.219, 0.361, "", 
  "", "", "", "", "", "", "", "", "", "", "", "", "", "", "", "", "", "", "", 
  "", "", 151062., "", "", "", 113., "", 1.340598113*^9, "", "", "", "", "", 
  "", "", "", "", "", "", "", "", ""}, {"OWID_AFR", "", "Africa", 
  "2021-02-15", 3.763067*^6, 9893., 11627.571, 98946., 471., 487.286, 
  2807.006, 7.38, 8.673, 73.807, 0.351, 0.363, "", "", "", "", "", "", "", 
  "", "", "", "", "", "", "", "", "", "", "", 1.766999*^6, 43467., 16441., 
  "", 167642., 0.13, 0., 0., 125., "", 1.340598113*^9, "", "", "", "", "", 
  "", "", "", "", "", "", "", "", ""}, {"OWID_AFR", "", "Africa", 
  "2021-02-16", 3.773094*^6, 10027., 11438.429, 99412., 466., 454., 2814.486, 
  7.479, 8.532, 74.155, 0.348, 0.339, "", "", "", "", "", "", "", "", "", "", 
  "", "", "", "", "", "", "", "", 1.965819*^6, 43474., 18176., 198820., 
  186365., 0.15, 0., 0., 139., "", 1.340598113*^9, "", "", "", "", "", "", 
  "", "", "", "", "", "", "", ""}, {"OWID_AFR", "", "Africa", "2021-02-17", 
  3.785411*^6, 12317., 11324., 99814., 402., 434.857, 2823.673, 9.188, 8.447, 
  74.455, 0.3, 0.324, "", "", "", "", "", "", "", "", "", "", "", "", "", "", 
  "", "", "", "", 2.147659*^6, 47134., 19512., 181840., 193118., 0.16, 0., 
  0., 144., "", 1.340598113*^9, "", "", "", "", "", "", "", "", "", "", "", 
  "", "", ""}, {"OWID_AFR", "", "Africa", "2021-02-18", 3.799304*^6, 13893., 
  11613., 100325., 511., 437.143, 2834.037, 10.363, 8.663, 74.836, 0.381, 
  0.326, "", "", "", "", "", "", "", "", "", "", "", "", "", "", "", "", "", 
  "", 2.303964*^6, 50176., 22925., 156305., 199310., 0.17, 0., 0., 149., "", 
  1.340598113*^9, "", "", "", "", "", "", "", "", "", "", "", "", "", ""}, 
 {"OWID_AFR", "", "Africa", "2021-02-19", 3.810323*^6, 11019., 11198.286, 
  100709., 384., 411.286, 2842.256, 8.219, 8.353, 75.122, 0.286, 0.307, "", 
  "", "", "", "", "", "", "", "", "", "", "", "", "", "", "", "", "", 
  2.513999*^6, 2.487533*^6, 32990., 210035., 192631., 0.19, 0.19, 0., 144., 
  "", 1.340598113*^9, "", "", "", "", "", "", "", "", "", "", "", "", "", 
  ""}, {"OWID_AFR", "", "Africa", "2021-02-20", 3.819882*^6, 9559., 
  11004.714, 100999., 290., 402.429, 2849.386, 7.13, 8.209, 75.339, 0.216, 
  0.3, "", "", "", "", "", "", "", "", "", "", "", "", "", "", "", "", "", 
  "", 2.616931*^6, 2.581856*^6, 45489., 102932., 167250., 0.2, 0.19, 0., 
  125., "", 1.340598113*^9, "", "", "", "", "", "", "", "", "", "", "", "", 
  "", ""}, {"OWID_AFR", "", "Africa", "2021-02-21", 3.829402*^6, 9520., 
  10889.714, 101336., 337., 408.714, 2856.488, 7.101, 8.123, 75.59, 0.251, 
  0.305, "", "", "", "", "", "", "", "", "", "", "", "", "", "", "", "", "", 
  "", 2.622421*^6, 2.587346*^6, 50463., 5490., 145119., 0.2, 0.19, 0., 108., 
  "", 1.340598113*^9, "", "", "", "", "", "", "", "", "", "", "", "", "", 
  ""}, {"OWID_AFR", "", "Africa", "2021-02-22", 3.838419*^6, 9017., 
  10764.571, 101672., 336., 389.429, 2863.214, 6.726, 8.03, 75.841, 0.251, 
  0.29, "", "", "", "", "", "", "", "", "", "", "", "", "", "", "", "", "", 
  "", 2.745898*^6, 2.700632*^6, 68325., 123477., 139843., 0.2, 0.2, 0.01, 
  104., "", 1.340598113*^9, "", "", "", "", "", "", "", "", "", "", "", "", 
  "", ""}, {"OWID_AFR", "", "Africa", "2021-02-23", 3.846159*^6, 7740., 
  10437.857, 102142., 470., 390., 2868.987, 5.774, 7.786, 76.191, 0.351, 
  0.291, "", "", "", "", "", "", "", "", "", "", "", "", "", "", "", "", "", 
  "", 2.854362*^6, 2.79975*^6, 86927., 108464., 126935., 0.21, 0.21, 0.01, 
  95., "", 1.340598113*^9, "", "", "", "", "", "", "", "", "", "", "", "", 
  "", ""}, {"OWID_AFR", "", "Africa", "2021-02-24", 3.856688*^6, 10529., 
  10182.429, 102468., 326., 379.143, 2876.841, 7.854, 7.595, 76.435, 0.243, 
  0.283, "", "", "", "", "", "", "", "", "", "", "", "", "", "", "", "", "", 
  "", 3.153546*^6, 3.092856*^6, 102499., 299184., 143698., 0.24, 0.23, 0.01, 
  107., "", 1.340598113*^9, "", "", "", "", "", "", "", "", "", "", "", "", 
  "", ""}, {"OWID_AFR", "", "Africa", "2021-02-25", 3.868959*^6, 12271., 
  9950.714, 102825., 357., 357.143, 2885.995, 9.153, 7.423, 76.701, 0.266, 
  0.266, "", "", "", "", "", "", "", "", "", "", "", "", "", "", "", "", "", 
  "", 3.434869*^6, 3.367724*^6, 119792., 281323., 161558., 0.26, 0.25, 0.01, 
  121., "", 1.340598113*^9, "", "", "", "", "", "", "", "", "", "", "", "", 
  "", ""}, {"OWID_AFR", "", "Africa", "2021-02-26", 3.880062*^6, 11103., 
  9962.714, 103142., 317., 347.571, 2894.277, 8.282, 7.432, 76.937, 0.236, 
  0.259, "", "", "", "", "", "", "", "", "", "", "", "", "", "", "", "", "", 
  "", 3.677524*^6, 3.557568*^6, 183604., 242655., 166218., 0.27, 0.27, 0.01, 
  124., "", 1.340598113*^9, "", "", "", "", "", "", "", "", "", "", "", "", 
  "", ""}, {"OWID_AFR", "", "Africa", "2021-02-27", 3.887893*^6, 7831., 
  9715.857, 103481., 339., 354.571, 2900.118, 5.841, 7.247, 77.19, 0.253, 
  0.264, "", "", "", "", "", "", "", "", "", "", "", "", "", "", "", "", "", 
  "", 3.866267*^6, 3.680812*^6, 252758., 188743., 178477., 0.29, 0.27, 0.02, 
  133., "", 1.340598113*^9, "", "", "", "", "", "", "", "", "", "", "", "", 
  "", ""}, {"OWID_AFR", "", "Africa", "2021-02-28", 3.897307*^6, 9414., 
  9700.714, 103706., 225., 338.571, 2907.14, 7.022, 7.236, 77.358, 0.168, 
  0.253, "", "", "", "", "", "", "", "", "", "", "", "", "", "", "", "", "", 
  "", 3.873994*^6, 3.688539*^6, 255982., 7727., 178796., 0.29, 0.28, 0.02, 
  133., "", 1.340598113*^9, "", "", "", "", "", "", "", "", "", "", "", "", 
  "", ""}, {"OWID_AFR", "", "Africa", "2021-03-01", 3.90614*^6, 8833., 
  9674.429, 104021., 315., 335.571, 2913.729, 6.589, 7.217, 77.593, 0.235, 
  0.25, "", "", "", "", "", "", "", "", "", "", "", "", "", "", "", "", "", 
  "", 4.091848*^6, 3.834638*^6, 330257., 217854., 192279., 0.31, 0.29, 0.02, 
  143., "", 1.340598113*^9, "", "", "", "", "", "", "", "", "", "", "", "", 
  "", ""}, {"OWID_AFR", "", "Africa", "2021-03-02", 3.913848*^6, 7708., 
  9669.857, 104384., 363., 320.286, 2919.479, 5.75, 7.213, 77.864, 0.271, 
  0.239, "", "", "", "", "", "", "", "", "", "", "", "", "", "", "", "", "", 
  "", 4.252773*^6, 3.934686*^6, 394124., 160925., 199773., 0.32, 0.29, 0.03, 
  149., "", 1.340598113*^9, "", "", "", "", "", "", "", "", "", "", "", "", 
  "", ""}, {"OWID_AFR", "", "Africa", "2021-03-03", 3.924756*^6, 10908., 
  9724., 104662., 278., 313.429, 2927.616, 8.137, 7.253, 78.071, 0.207, 
  0.234, "", "", "", "", "", "", "", "", "", "", "", "", "", "", "", "", "", 
  "", 4.424168*^6, 4.038877*^6, 468861., 171395., 181517., 0.33, 0.3, 0.03, 
  135., "", 1.340598113*^9, "", "", "", "", "", "", "", "", "", "", "", "", 
  "", ""}, {"OWID_AFR", "", "Africa", "2021-03-04", 3.937138*^6, 12382., 
  9739.857, 104993., 331., 309.714, 2936.852, 9.236, 7.265, 78.318, 0.247, 
  0.231, "", "", "", "", "", "", "", "", "", "", "", "", "", "", "", "", "", 
  "", 4.570159*^6, 4.132507*^6, 529681., 145991., 162184., 0.34, 0.31, 0.04, 
  121., "", 1.340598113*^9, "", "", "", "", "", "", "", "", "", "", "", "", 
  "", ""}, {"OWID_AFR", "", "Africa", "2021-03-05", 3.945707*^6, 8569., 
  9377.857, 105220., 227., 296.857, 2943.244, 6.392, 6.995, 78.487, 0.169, 
  0.221, "", "", "", "", "", "", "", "", "", "", "", "", "", "", "", "", "", 
  "", 4.80823*^6, 4.283668*^6, 624742., 238071., 161529., 0.36, 0.32, 0.05, 
  120., "", 1.340598113*^9, "", "", "", "", "", "", "", "", "", "", "", "", 
  "", ""}, {"OWID_AFR", "", "Africa", "2021-03-06", 3.95566*^6, 9953., 9681., 
  105483., 263., 286., 2950.668, 7.424, 7.221, 78.684, 0.196, 0.213, "", "", 
  "", "", "", "", "", "", "", "", "", "", "", "", "", "", "", "", 
  5.013197*^6, 4.409635*^6, 705135., 204967., 163847., 0.37, 0.33, 0.05, 
  122., "", 1.340598113*^9, "", "", "", "", "", "", "", "", "", "", "", "", 
  "", ""}, {"OWID_AFR", "", "Africa", "2021-03-07", 3.964055*^6, 8395., 
  9535.429, 105713., 230., 286.714, 2956.93, 6.262, 7.113, 78.855, 0.172, 
  0.214, "", "", "", "", "", "", "", "", "", "", "", "", "", "", "", "", "", 
  "", 5.053898*^6, 4.450336*^6, 705135., 40701., 168558., 0.38, 0.33, 0.05, 
  126., "", 1.340598113*^9, "", "", "", "", "", "", "", "", "", "", "", "", 
  "", ""}, {"OWID_AFR", "", "Africa", "2021-03-08", 3.973332*^6, 9277., 
  9598.857, 106092., 379., 295.857, 2963.85, 6.92, 7.16, 79.138, 0.283, 
  0.221, "", "", "", "", "", "", "", "", "", "", "", "", "", "", "", "", "", 
  "", 5.402174*^6, 4.724256*^6, 779759., 348276., 187189., 0.4, 0.35, 0.06, 
  140., "", 1.340598113*^9, "", "", "", "", "", "", "", "", "", "", "", "", 
  "", ""}, {"OWID_AFR", "", "Africa", "2021-03-09", 3.981161*^6, 7829., 
  9616.143, 106381., 289., 285.286, 2969.69, 5.84, 7.173, 79.353, 0.216, 
  0.213, "", "", "", "", "", "", "", "", "", "", "", "", "", "", "", "", "", 
  "", 5.542597*^6, 4.798917*^6, 850734., 140423., 184261., 0.41, 0.36, 0.06, 
  137., "", 1.340598113*^9, "", "", "", "", "", "", "", "", "", "", "", "", 
  "", ""}, {"OWID_AFR", "", "Africa", "2021-03-10", 3.991582*^6, 10421., 
  9546.571, 106682., 301., 288.571, 2977.464, 7.773, 7.121, 79.578, 0.225, 
  0.215, "", "", "", "", "", "", "", "", "", "", "", "", "", "", "", "", "", 
  "", 5.882799*^6, 5.001631*^6, 1.010055*^6, 340202., 208376., 0.44, 0.37, 
  0.08, 155., "", 1.340598113*^9, "", "", "", "", "", "", "", "", "", "", "", 
  "", "", ""}, {"OWID_AFR", "", "Africa", "2021-03-11", 4.006913*^6, 15331., 
  9967.857, 107006., 324., 287.571, 2988.899, 11.436, 7.435, 79.82, 0.242, 
  0.215, "", "", "", "", "", "", "", "", "", "", "", "", "", "", "", "", "", 
  "", 6.071207*^6, 5.072092*^6, 1.137129*^6, 188408., 214435., 0.45, 0.38, 
  0.08, 160., "", 1.340598113*^9, "", "", "", "", "", "", "", "", "", "", "", 
  "", "", ""}, {"OWID_AFR", "", "Africa", "2021-03-12", 4.016737*^6, 9824., 
  10147.143, 107233., 227., 287.571, 2996.228, 7.328, 7.569, 79.989, 0.169, 
  0.215, "", "", "", "", "", "", "", "", "", "", "", "", "", "", "", "", "", 
  "", 6.381226*^6, 5.129231*^6, 1.39721*^6, 310019., 224714., 0.48, 0.38, 
  0.1, 168., "", 1.340598113*^9, "", "", "", "", "", "", "", "", "", "", "", 
  "", "", ""}, {"OWID_AFR", "", "Africa", "2021-03-13", 4.027046*^6, 10309., 
  10198., 107527., 294., 292., 3003.917, 7.69, 7.607, 80.208, 0.219, 0.218, 
  "", "", "", "", "", "", "", "", "", "", "", "", "", "", "", "", "", "", 
  6.784874*^6, 5.2861*^6, 1.644318*^6, 403648., 253097., 0.51, 0.39, 0.12, 
  189., "", 1.340598113*^9, "", "", "", "", "", "", "", "", "", "", "", "", 
  "", ""}, {"OWID_AFR", "", "Africa", "2021-03-14", 4.035708*^6, 8662., 
  10236.143, 107778., 251., 295., 3010.379, 6.461, 7.636, 80.395, 0.187, 
  0.22, "", "", "", "", "", "", "", "", "", "", "", "", "", "", "", "", "", 
  "", 6.801397*^6, 5.302623*^6, 1.644318*^6, 16523., 249643., 0.51, 0.4, 
  0.12, 186., "", 1.340598113*^9, "", "", "", "", "", "", "", "", "", "", "", 
  "", "", ""}, {"OWID_AFR", "", "Africa", "2021-03-15", 4.04412*^6, 8412., 
  10112.571, 108087., 309., 285., 3016.654, 6.275, 7.543, 80.626, 0.23, 
  0.213, "", "", "", "", "", "", "", "", "", "", "", "", "", "", "", "", "", 
  "", 7.194432*^6, 5.399518*^6, 1.942667*^6, 393035., 256037., 0.54, 0.4, 
  0.14, 191., "", 1.340598113*^9, "", "", "", "", "", "", "", "", "", "", "", 
  "", "", ""}, {"OWID_AFR", "", "Africa", "2021-03-16", 4.053103*^6, 8983., 
  10277.429, 108394., 307., 287.571, 3023.354, 6.701, 7.666, 80.855, 0.229, 
  0.215, "", "", "", "", "", "", "", "", "", "", "", "", "", "", "", "", "", 
  "", 7.429911*^6, 5.440673*^6, 2.146524*^6, 235479., 269616., 0.55, 0.41, 
  0.16, 201., "", 1.340598113*^9, "", "", "", "", "", "", "", "", "", "", "", 
  "", "", ""}, {"OWID_AFR", "", "Africa", "2021-03-17", 4.064224*^6, 11121., 
  10377.429, 108671., 277., 284.143, 3031.65, 8.296, 7.741, 81.062, 0.207, 
  0.212, "", "", "", "", "", "", "", "", "", "", "", "", "", "", "", "", "", 
  "", 7.63161*^6, 5.487287*^6, 2.312736*^6, 201699., 249830., 0.57, 0.41, 
  0.17, 186., "", 1.340598113*^9, "", "", "", "", "", "", "", "", "", "", "", 
  "", "", ""}, {"OWID_AFR", "", "Africa", "2021-03-18", 4.075556*^6, 11332., 
  9806.143, 108932., 261., 275.143, 3040.103, 8.453, 7.315, 81.256, 0.195, 
  0.205, "", "", "", "", "", "", "", "", "", "", "", "", "", "", "", "", "", 
  "", 7.81905*^6, 5.674476*^6, 2.321849*^6, 187440., 249692., 0.58, 0.42, 
  0.17, 186., "", 1.340598113*^9, "", "", "", "", "", "", "", "", "", "", "", 
  "", "", ""}, {"OWID_AFR", "", "Africa", "2021-03-19", 4.088217*^6, 12661., 
  10211.429, 109477., 545., 320.571, 3049.547, 9.444, 7.617, 81.663, 0.407, 
  0.239, "", "", "", "", "", "", "", "", "", "", "", "", "", "", "", "", "", 
  "", 8.101883*^6, 5.746305*^6, 2.563824*^6, 282833., 245808., 0.6, 0.43, 
  0.19, 183., "", 1.340598113*^9, "", "", "", "", "", "", "", "", "", "", "", 
  "", "", ""}, {"OWID_AFR", "", "Africa", "2021-03-20", 4.097421*^6, 9204., 
  10053.571, 109674., 197., 306.714, 3056.413, 6.866, 7.499, 81.81, 0.147, 
  0.229, "", "", "", "", "", "", "", "", "", "", "", "", "", "", "", "", "", 
  "", 8.194242*^6, 5.767632*^6, 2.634856*^6, 92359., 201338., 0.61, 0.43, 
  0.2, 150., "", 1.340598113*^9, "", "", "", "", "", "", "", "", "", "", "", 
  "", "", ""}, {"OWID_AFR", "", "Africa", "2021-03-21", 4.106515*^6, 9094., 
  10115.286, 109903., 229., 303.571, 3063.196, 6.784, 7.545, 81.981, 0.171, 
  0.226, "", "", "", "", "", "", "", "", "", "", "", "", "", "", "", "", "", 
  "", 8.21579*^6, 5.78918*^6, 2.634856*^6, 21548., 202056., 0.61, 0.43, 0.2, 
  151., "", 1.340598113*^9, "", "", "", "", "", "", "", "", "", "", "", "", 
  "", ""}, {"OWID_AFR", "", "Africa", "2021-03-22", 4.116102*^6, 9587., 
  10283.143, 110163., 260., 296.571, 3070.347, 7.151, 7.671, 82.175, 0.194, 
  0.221, "", "", "", "", "", "", "", "", "", "", "", "", "", "", "", "", "", 
  "", 8.338031*^6, 5.817779*^6, 2.728498*^6, 122241., 163371., 0.62, 0.43, 
  0.2, 122., "", 1.340598113*^9, "", "", "", "", "", "", "", "", "", "", "", 
  "", "", ""}, {"OWID_AFR", "", "Africa", "2021-03-23", 4.124688*^6, 8586., 
  10226.429, 110485., 322., 298.714, 3076.752, 6.405, 7.628, 82.415, 0.24, 
  0.223, "", "", "", "", "", "", "", "", "", "", "", "", "", "", "", "", "", 
  "", 8.484254*^6, 5.891994*^6, 2.820695*^6, 146223., 150620., 0.63, 0.44, 
  0.21, 112., "", 1.340598113*^9, "", "", "", "", "", "", "", "", "", "", "", 
  "", "", ""}, {"OWID_AFR", "", "Africa", "2021-03-24", 4.135583*^6, 10895., 
  10194.143, 110807., 322., 305.143, 3084.879, 8.127, 7.604, 82.655, 0.24, 
  0.228, "", "", "", "", "", "", "", "", "", "", "", "", "", "", "", "", "", 
  "", 9.420365*^6, 6.572947*^6, 3.089404*^6, 936111., 255536., 0.7, 0.49, 
  0.23, 191., "", 1.340598113*^9, "", "", "", "", "", "", "", "", "", "", "", 
  "", "", ""}, {"OWID_AFR", "", "Africa", "2021-03-25", 4.148073*^6, 12490., 
  10359.571, 111193., 386., 323., 3094.196, 9.317, 7.728, 82.943, 0.288, 
  0.241, "", "", "", "", "", "", "", "", "", "", "", "", "", "", "", "", "", 
  "", 9.708756*^6, 6.633421*^6, 3.329642*^6, 288391., 269958., 0.72, 0.49, 
  0.25, 201., "", 1.340598113*^9, "", "", "", "", "", "", "", "", "", "", "", 
  "", "", ""}, {"OWID_AFR", "", "Africa", "2021-03-26", 4.166617*^6, 18544., 
  11200., 111537., 344., 294.286, 3108.028, 13.833, 8.354, 83.199, 0.257, 
  0.22, "", "", "", "", "", "", "", "", "", "", "", "", "", "", "", "", "", 
  "", 9.977284*^6, 6.73885*^6, 3.503614*^6, 268528., 267914., 0.74, 0.5, 
  0.26, 200., "", 1.340598113*^9, "", "", "", "", "", "", "", "", "", "", "", 
  "", "", ""}, {"OWID_AFR", "", "Africa", "2021-03-27", 4.176092*^6, 9475., 
  11238.714, 111730., 193., 293.714, 3115.096, 7.068, 8.383, 83.343, 0.144, 
  0.219, "", "", "", "", "", "", "", "", "", "", "", "", "", "", "", "", "", 
  "", 1.0303121*^7, 6.962741*^6, 3.606163*^6, 325837., 301268., 0.77, 0.52, 
  0.27, 225., "", 1.340598113*^9, "", "", "", "", "", "", "", "", "", "", "", 
  "", "", ""}, {"OWID_AFR", "", "Africa", "2021-03-28", 4.185092*^6, 9000., 
  11225.286, 111913., 183., 287.143, 3121.81, 6.713, 8.373, 83.48, 0.137, 
  0.214, "", "", "", "", "", "", "", "", "", "", "", "", "", "", "", "", "", 
  "", 1.056197*^7, 7.218927*^6, 3.608826*^6, 258849., 335169., 0.79, 0.54, 
  0.27, 250., "", 1.340598113*^9, "", "", "", "", "", "", "", "", "", "", "", 
  "", "", ""}, {"OWID_AFR", "", "Africa", "2021-03-29", 4.194799*^6, 9707., 
  11242.429, 112225., 312., 294.571, 3129.05, 7.241, 8.386, 83.713, 0.233, 
  0.22, "", "", "", "", "", "", "", "", "", "", "", "", "", "", "", "", "", 
  "", 1.0774885*^7, 7.305693*^6, 3.743035*^6, 212915., 348122., 0.8, 0.54, 
  0.28, 260., "", 1.340598113*^9, "", "", "", "", "", "", "", "", "", "", "", 
  "", "", ""}, {"OWID_AFR", "", "Africa", "2021-03-30", 4.204561*^6, 9762., 
  11410.429, 112502., 277., 288.143, 3136.332, 7.282, 8.511, 83.919, 0.207, 
  0.215, "", "", "", "", "", "", "", "", "", "", "", "", "", "", "", "", "", 
  "", 1.097167*^7, 7.387045*^6, 3.87051*^6, 196785., 355345., 0.82, 0.55, 
  0.29, 265., "", 1.340598113*^9, "", "", "", "", "", "", "", "", "", "", "", 
  "", "", ""}, {"OWID_AFR", "", "Africa", "2021-03-31", 4.217313*^6, 12752., 
  11675.714, 112759., 257., 278.857, 3145.844, 9.512, 8.709, 84.111, 0.192, 
  0.208, "", "", "", "", "", "", "", "", "", "", "", "", "", "", "", "", "", 
  "", 1.1475702*^7, 7.744531*^6, 3.995049*^6, 504032., 293620., 0.86, 0.58, 
  0.3, 219., "", 1.340598113*^9, "", "", "", "", "", "", "", "", "", "", "", 
  "", "", ""}, {"OWID_AFR", "", "Africa", "2021-04-01", 4.239457*^6, 22144., 
  13054.857, 113166., 407., 281.857, 3162.362, 16.518, 9.738, 84.415, 0.304, 
  0.21, "", "", "", "", "", "", "", "", "", "", "", "", "", "", "", "", "", 
  "", 1.1729279*^7, 7.900844*^6, 4.097537*^6, 253577., 288646., 0.87, 0.59, 
  0.31, 215., "", 1.340598113*^9, "", "", "", "", "", "", "", "", "", "", "", 
  "", "", ""}, {"OWID_AFR", "", "Africa", "2021-04-02", 4.252635*^6, 13178., 
  12288.286, 113413., 247., 268., 3172.192, 9.83, 9.166, 84.599, 0.184, 0.2, 
  "", "", "", "", "", "", "", "", "", "", "", "", "", "", "", "", "", "", 
  1.1883043*^7, 7.977827*^6, 4.174318*^6, 153764., 272251., 0.89, 0.6, 0.31, 
  203., "", 1.340598113*^9, "", "", "", "", "", "", "", "", "", "", "", "", 
  "", ""}, {"OWID_AFR", "", "Africa", "2021-04-03", 4.261416*^6, 8781., 
  12189.143, 113581., 168., 264.429, 3178.742, 6.55, 9.092, 84.724, 0.125, 
  0.197, "", "", "", "", "", "", "", "", "", "", "", "", "", "", "", "", "", 
  "", 1.2018282*^7, 8.061371*^6, 4.226013*^6, 135239., 245023., 0.9, 0.6, 
  0.32, 183., "", 1.340598113*^9, "", "", "", "", "", "", "", "", "", "", "", 
  "", "", ""}, {"OWID_AFR", "", "Africa", "2021-04-04", 4.270919*^6, 9503., 
  12261., 113853., 272., 277.143, 3185.831, 7.089, 9.146, 84.927, 0.203, 
  0.207, "", "", "", "", "", "", "", "", "", "", "", "", "", "", "", "", "", 
  "", 1.2082234*^7, 8.131493*^6, 4.226289*^6, 63952., 217181., 0.9, 0.61, 
  0.32, 162., "", 1.340598113*^9, "", "", "", "", "", "", "", "", "", "", "", 
  "", "", ""}, {"OWID_AFR", "", "Africa", "2021-04-05", 4.280173*^6, 9254., 
  12196.286, 114083., 230., 265.429, 3192.734, 6.903, 9.098, 85.099, 0.172, 
  0.198, "", "", "", "", "", "", "", "", "", "", "", "", "", "", "", "", "", 
  "", 1.2235736*^7, 8.226641*^6, 4.28589*^6, 153502., 208693., 0.91, 0.61, 
  0.32, 156., "", 1.340598113*^9, "", "", "", "", "", "", "", "", "", "", "", 
  "", "", ""}, {"OWID_AFR", "", "Africa", "2021-04-06", 4.289749*^6, 9576., 
  12169.714, 114319., 236., 259.571, 3199.877, 7.143, 9.078, 85.275, 0.176, 
  0.194, "", "", "", "", "", "", "", "", "", "", "", "", "", "", "", "", "", 
  "", 1.2575036*^7, 8.52187*^6, 4.333474*^6, 339300., 229052., 0.94, 0.64, 
  0.32, 171., "", 1.340598113*^9, "", "", "", "", "", "", "", "", "", "", "", 
  "", "", ""}, {"OWID_AFR", "", "Africa", "2021-04-07", 4.301423*^6, 11674., 
  12015.714, 114586., 267., 261., 3208.585, 8.708, 8.963, 85.474, 0.199, 
  0.195, "", "", "", "", "", "", "", "", "", "", "", "", "", "", "", "", "", 
  "", 1.2960258*^7, 8.839889*^6, 4.399278*^6, 385222., 212079., 0.97, 0.66, 
  0.33, 158., "", 1.340598113*^9, "", "", "", "", "", "", "", "", "", "", "", 
  "", "", ""}, {"OWID_AFR", "", "Africa", "2021-04-08", 4.318252*^6, 16829., 
  11256.429, 114937., 351., 253., 3221.138, 12.553, 8.397, 85.736, 0.262, 
  0.189, "", "", "", "", "", "", "", "", "", "", "", "", "", "", "", "", "", 
  "", 1.3697727*^7, 9.540508*^6, 4.443032*^6, 737469., 281207., 1.02, 0.71, 
  0.33, 210., "", 1.340598113*^9, "", "", "", "", "", "", "", "", "", "", "", 
  "", "", ""}, {"OWID_AFR", "", "Africa", "2021-04-09", 4.330793*^6, 12541., 
  11165.429, 115199., 262., 255.143, 3230.493, 9.355, 8.329, 85.931, 0.195, 
  0.19, "", "", "", "", "", "", "", "", "", "", "", "", "", "", "", "", "", 
  "", 1.3852802*^7, 9.667716*^6, 4.477593*^6, 155075., 281394., 1.03, 0.72, 
  0.33, 210., "", 1.340598113*^9, "", "", "", "", "", "", "", "", "", "", "", 
  "", "", ""}, {"OWID_AFR", "", "Africa", "2021-04-10", 4.340514*^6, 9721., 
  11299.714, 115422., 223., 263., 3237.744, 7.251, 8.429, 86.097, 0.166, 
  0.196, "", "", "", "", "", "", "", "", "", "", "", "", "", "", "", "", "", 
  "", 1.4012728*^7, 9.789075*^6, 4.516916*^6, 159926., 284921., 1.05, 0.73, 
  0.34, 213., "", 1.340598113*^9, "", "", "", "", "", "", "", "", "", "", "", 
  "", "", ""}, {"OWID_AFR", "", "Africa", "2021-04-11", 4.350198*^6, 9684., 
  11325.571, 115710., 288., 265.286, 3244.968, 7.224, 8.448, 86.312, 0.215, 
  0.198, "", "", "", "", "", "", "", "", "", "", "", "", "", "", "", "", "", 
  "", 1.4162114*^7, 9.924158*^6, 4.531219*^6, 149386., 297126., 1.06, 0.74, 
  0.34, 222., "", 1.340598113*^9, "", "", "", "", "", "", "", "", "", "", "", 
  "", "", ""}, {"OWID_AFR", "", "Africa", "2021-04-12", 4.360387*^6, 10189., 
  11459.143, 115974., 264., 270.143, 3252.568, 7.6, 8.548, 86.509, 0.197, 
  0.202, "", "", "", "", "", "", "", "", "", "", "", "", "", "", "", "", "", 
  "", 1.4271533*^7, 1.0035075*^7, 4.533119*^6, 109419., 290828., 1.06, 0.75, 
  0.34, 217., "", 1.340598113*^9, "", "", "", "", "", "", "", "", "", "", "", 
  "", "", ""}, {"OWID_AFR", "", "Africa", "2021-04-13", 4.370297*^6, 9910., 
  11506.857, 116378., 404., 294.143, 3259.961, 7.392, 8.583, 86.811, 0.301, 
  0.219, "", "", "", "", "", "", "", "", "", "", "", "", "", "", "", "", "", 
  "", 1.4370977*^7, 1.012451*^7, 4.545964*^6, 99444., 256563., 1.07, 0.76, 
  0.34, 191., "", 1.340598113*^9, "", "", "", "", "", "", "", "", "", "", "", 
  "", "", ""}, {"OWID_AFR", "", "Africa", "2021-04-14", 4.384217*^6, 13920., 
  11827.714, 116746., 368., 308.571, 3270.344, 10.383, 8.823, 87.085, 0.275, 
  0.23, "", "", "", "", "", "", "", "", "", "", "", "", "", "", "", "", "", 
  "", 1.4732385*^7, 1.0473338*^7, 4.558759*^6, 361408., 253161., 1.1, 0.78, 
  0.34, 189., "", 1.340598113*^9, "", "", "", "", "", "", "", "", "", "", "", 
  "", "", ""}, {"OWID_AFR", "", "Africa", "2021-04-15", 4.396924*^6, 12707., 
  11238.857, 117059., 313., 303.143, 3279.823, 9.479, 8.383, 87.318, 0.233, 
  0.226, "", "", "", "", "", "", "", "", "", "", "", "", "", "", "", "", "", 
  "", 1.4856238*^7, 1.0561218*^7, 4.587643*^6, 123853., 165502., 1.11, 0.79, 
  0.34, 123., "", 1.340598113*^9, "", "", "", "", "", "", "", "", "", "", "", 
  "", "", ""}, {"OWID_AFR", "", "Africa", "2021-04-16", 4.408953*^6, 12029., 
  11165.714, 117366., 307., 309.571, 3288.795, 8.973, 8.329, 87.547, 0.229, 
  0.231, "", "", "", "", "", "", "", "", "", "", "", "", "", "", "", "", "", 
  "", 1.5083479*^7, 1.077525*^7, 4.600852*^6, 227241., 175811., 1.13, 0.8, 
  0.34, 131., "", 1.340598113*^9, "", "", "", "", "", "", "", "", "", "", "", 
  "", "", ""}, {"OWID_AFR", "", "Africa", "2021-04-17", 4.422316*^6, 13363., 
  11686., 117646., 280., 317.714, 3298.763, 9.968, 8.717, 87.756, 0.209, 
  0.237, "", "", "", "", "", "", "", "", "", "", "", "", "", "", "", "", "", 
  "", 1.5381972*^7, 1.1066612*^7, 4.607983*^6, 298493., 195606., 1.15, 0.83, 
  0.34, 146., "", 1.340598113*^9, "", "", "", "", "", "", "", "", "", "", "", 
  "", "", ""}, {"OWID_AFR", "", "Africa", "2021-04-18", 4.43164*^6, 9324., 
  11634.571, 117898., 252., 312.571, 3305.719, 6.955, 8.679, 87.944, 0.188, 
  0.233, "", "", "", "", "", "", "", "", "", "", "", "", "", "", "", "", "", 
  "", 1.5949649*^7, 1.1612009*^7, 4.630263*^6, 567677., 255362., 1.19, 0.87, 
  0.35, 190., "", 1.340598113*^9, "", "", "", "", "", "", "", "", "", "", "", 
  "", "", ""}, {"OWID_AFR", "", "Africa", "2021-04-19", 4.440393*^6, 8753., 
  11429.429, 118197., 299., 317.571, 3312.248, 6.529, 8.526, 88.167, 0.223, 
  0.237, "", "", "", "", "", "", "", "", "", "", "", "", "", "", "", "", "", 
  "", 1.6165548*^7, 1.1809547*^7, 4.648624*^6, 215899., 270574., 1.21, 0.88, 
  0.35, 202., "", 1.340598113*^9, "", "", "", "", "", "", "", "", "", "", "", 
  "", "", ""}, {"OWID_AFR", "", "Africa", "2021-04-20", 4.450504*^6, 10111., 
  11458.143, 118608., 411., 318.571, 3319.79, 7.542, 8.547, 88.474, 0.307, 
  0.238, "", "", "", "", "", "", "", "", "", "", "", "", "", "", "", "", "", 
  "", 1.6331855*^7, 1.196057*^7, 4.663908*^6, 166307., 280125., 1.22, 0.89, 
  0.35, 209., "", 1.340598113*^9, "", "", "", "", "", "", "", "", "", "", "", 
  "", "", ""}, {"OWID_AFR", "", "Africa", "2021-04-21", 4.462371*^6, 11867., 
  11164.857, 118919., 311., 310.429, 3328.642, 8.852, 8.328, 88.706, 0.232, 
  0.232, "", "", "", "", "", "", "", "", "", "", "", "", "", "", "", "", "", 
  "", 1.6544427*^7, 1.2156964*^7, 4.680086*^6, 212572., 258863., 1.23, 0.91, 
  0.35, 193., "", 1.340598113*^9, "", "", "", "", "", "", "", "", "", "", "", 
  "", "", ""}, {"OWID_AFR", "", "Africa", "2021-04-22", 4.47495*^6, 12579., 
  11146.571, 119227., 308., 309.714, 3338.025, 9.383, 8.315, 88.936, 0.23, 
  0.231, "", "", "", "", "", "", "", "", "", "", "", "", "", "", "", "", "", 
  "", 1.6648789*^7, 1.2243149*^7, 4.698263*^6, 104362., 256079., 1.24, 0.91, 
  0.35, 191., "", 1.340598113*^9, "", "", "", "", "", "", "", "", "", "", "", 
  "", "", ""}, {"OWID_AFR", "", "Africa", "2021-04-23", 4.487054*^6, 12104., 
  11157.286, 119604., 377., 319.714, 3347.054, 9.029, 8.323, 89.217, 0.281, 
  0.238, "", "", "", "", "", "", "", "", "", "", "", "", "", "", "", "", "", 
  "", 1.6834942*^7, 1.2408548*^7, 4.719017*^6, 186153., 250209., 1.26, 0.93, 
  0.35, 187., "", 1.340598113*^9, "", "", "", "", "", "", "", "", "", "", "", 
  "", "", ""}, {"OWID_AFR", "", "Africa", "2021-04-24", 4.497207*^6, 10153., 
  10698.714, 119841., 237., 313.571, 3354.627, 7.573, 7.981, 89.394, 0.177, 
  0.234, "", "", "", "", "", "", "", "", "", "", "", "", "", "", "", "", "", 
  "", 1.6889942*^7, 1.2454393*^7, 4.728172*^6, 55000., 215424., 1.26, 0.93, 
  0.35, 161., "", 1.340598113*^9, "", "", "", "", "", "", "", "", "", "", "", 
  "", "", ""}, {"OWID_AFR", "", "Africa", "2021-04-25", 4.506744*^6, 9537., 
  10729.143, 120132., 291., 319.143, 3361.741, 7.114, 8.003, 89.611, 0.217, 
  0.238, "", "", "", "", "", "", "", "", "", "", "", "", "", "", "", "", "", 
  "", 1.6969006*^7, 1.2520419*^7, 4.74121*^6, 79064., 145622., 1.27, 0.93, 
  0.35, 109., "", 1.340598113*^9, "", "", "", "", "", "", "", "", "", "", "", 
  "", "", ""}, {"OWID_AFR", "", "Africa", "2021-04-26", 4.513541*^6, 6797., 
  10449.714, 120427., 295., 318.571, 3366.811, 5.07, 7.795, 89.831, 0.22, 
  0.238, "", "", "", "", "", "", "", "", "", "", "", "", "", "", "", "", "", 
  "", 1.706809*^7, 1.2604524*^7, 4.756189*^6, 99084., 128935., 1.27, 0.94, 
  0.35, 96., "", 1.340598113*^9, "", "", "", "", "", "", "", "", "", "", "", 
  "", "", ""}, {"OWID_AFR", "", "Africa", "2021-04-27", 4.523057*^6, 9516., 
  10364.714, 120793., 366., 312.143, 3373.91, 7.098, 7.731, 90.104, 0.273, 
  0.233, "", "", "", "", "", "", "", "", "", "", "", "", "", "", "", "", "", 
  "", 1.7236966*^7, 1.2746366*^7, 4.783223*^6, 168876., 129302., 1.29, 0.95, 
  0.36, 96., "", 1.340598113*^9, "", "", "", "", "", "", "", "", "", "", "", 
  "", "", ""}, {"OWID_AFR", "", "Africa", "2021-04-28", 4.532581*^6, 9524., 
  10030., 121133., 340., 316.286, 3381.014, 7.104, 7.482, 90.357, 0.254, 
  0.236, "", "", "", "", "", "", "", "", "", "", "", "", "", "", "", "", "", 
  "", 1.8296589*^7, 1.3765818*^7, 4.828924*^6, 1.059623*^6, 250309., 1.36, 
  1.03, 0.36, 187., "", 1.340598113*^9, "", "", "", "", "", "", "", "", "", 
  "", "", "", "", ""}, {"OWID_AFR", "", "Africa", "2021-04-29", 4.54818*^6, 
  15599., 10461.429, 121529., 396., 328.857, 3392.65, 11.636, 7.804, 90.653, 
  0.295, 0.245, "", "", "", "", "", "", "", "", "", "", "", "", "", "", "", 
  "", "", "", 1.8389755*^7, 1.3849934*^7, 4.847412*^6, 93166., 248709., 1.37, 
  1.03, 0.36, 186., "", 1.340598113*^9, "", "", "", "", "", "", "", "", "", 
  "", "", "", "", ""}, {"OWID_AFR", "", "Africa", "2021-04-30", 4.557699*^6, 
  9519., 10092.143, 121784., 255., 311.429, 3399.75, 7.101, 7.528, 90.843, 
  0.19, 0.232, "", "", "", "", "", "", "", "", "", "", "", "", "", "", "", 
  "", "", "", 1.8553655*^7, 1.3988176*^7, 4.883135*^6, 163900., 245530., 
  1.38, 1.04, 0.36, 183., "", 1.340598113*^9, "", "", "", "", "", "", "", "", 
  "", "", "", "", "", ""}, {"OWID_AFR", "", "Africa", "2021-05-01", 
  4.565548*^6, 7849., 9763., 122068., 284., 318.143, 3405.605, 5.855, 7.283, 
  91.055, 0.212, 0.237, "", "", "", "", "", "", "", "", "", "", "", "", "", 
  "", "", "", "", "", 1.8680584*^7, 1.4102884*^7, 4.89637*^6, 126929., 
  255806., 1.39, 1.05, 0.37, 191., "", 1.340598113*^9, "", "", "", "", "", 
  "", "", "", "", "", "", "", "", ""}, {"OWID_AFR", "", "Africa", 
  "2021-05-02", 4.571597*^6, 6049., 9264.714, 122297., 229., 309.286, 
  3410.117, 4.512, 6.911, 91.226, 0.171, 0.231, "", "", "", "", "", "", "", 
  "", "", "", "", "", "", "", "", "", "", "", 1.8737275*^7, 1.4151044*^7, 
  4.904901*^6, 56691., 252610., 1.4, 1.06, 0.37, 188., "", 1.340598113*^9, 
  "", "", "", "", "", "", "", "", "", "", "", "", "", ""}, 
 {"OWID_AFR", "", "Africa", "2021-05-03", 4.578852*^6, 7255., 9330.143, 
  122554., 257., 303.857, 3415.529, 5.412, 6.96, 91.417, 0.192, 0.227, "", 
  "", "", "", "", "", "", "", "", "", "", "", "", "", "", "", "", "", 
  1.8912422*^7, 1.4294358*^7, 4.947162*^6, 175147., 263476., 1.41, 1.07, 
  0.37, 197., "", 1.340598113*^9, "", "", "", "", "", "", "", "", "", "", "", 
  "", "", ""}, {"OWID_AFR", "", "Africa", "2021-05-04", 4.586033*^6, 7181., 
  8996.571, 122889., 335., 299.429, 3420.886, 5.357, 6.711, 91.667, 0.25, 
  0.223, "", "", "", "", "", "", "", "", "", "", "", "", "", "", "", "", "", 
  "", 1.9208548*^7, 1.453406*^7, 5.027669*^6, 296126., 281655., 1.43, 1.08, 
  0.38, 210., "", 1.340598113*^9, "", "", "", "", "", "", "", "", "", "", "", 
  "", "", ""}, {"OWID_AFR", "", "Africa", "2021-05-05", 4.595309*^6, 9276., 
  8961.143, 123233., 344., 300., 3427.805, 6.919, 6.684, 91.924, 0.257, 
  0.224, "", "", "", "", "", "", "", "", "", "", "", "", "", "", "", "", "", 
  "", 1.9465178*^7, 1.4750881*^7, 5.082089*^6, 256630., 166941., 1.45, 1.1, 
  0.38, 125., "", 1.340598113*^9, "", "", "", "", "", "", "", "", "", "", "", 
  "", "", ""}, {"OWID_AFR", "", "Africa", "2021-05-06", 4.608099*^6, 12790., 
  8559.857, 123616., 383., 298.143, 3437.346, 9.541, 6.385, 92.21, 0.286, 
  0.222, "", "", "", "", "", "", "", "", "", "", "", "", "", "", "", "", "", 
  "", 1.9624749*^7, 1.4884557*^7, 5.107984*^6, 159571., 176428., 1.46, 1.11, 
  0.38, 132., "", 1.340598113*^9, "", "", "", "", "", "", "", "", "", "", "", 
  "", "", ""}, {"OWID_AFR", "", "Africa", "2021-05-07", 4.616997*^6, 8898., 
  8471.143, 123905., 289., 303., 3443.983, 6.637, 6.319, 92.425, 0.216, 
  0.226, "", "", "", "", "", "", "", "", "", "", "", "", "", "", "", "", "", 
  "", 2.0217788*^7, 1.5433666*^7, 5.166984*^6, 593039., 237733., 1.51, 1.15, 
  0.39, 177., "", 1.340598113*^9, "", "", "", "", "", "", "", "", "", "", "", 
  "", "", ""}, {"OWID_AFR", "", "Africa", "2021-05-08", 4.623004*^6, 6007., 
  8208., 124137., 232., 295.571, 3448.464, 4.481, 6.123, 92.598, 0.173, 0.22, 
  "", "", "", "", "", "", "", "", "", "", "", "", "", "", "", "", "", "", 
  2.0470315*^7, 1.5587003*^7, 5.265792*^6, 252527., 255676., 1.53, 1.16, 
  0.39, 191., "", 1.340598113*^9, "", "", "", "", "", "", "", "", "", "", "", 
  "", "", ""}, {"OWID_AFR", "", "Africa", "2021-05-09", 4.632506*^6, 9502., 
  8701.286, 124394., 257., 299.571, 3455.552, 7.088, 6.491, 92.79, 0.192, 
  0.223, "", "", "", "", "", "", "", "", "", "", "", "", "", "", "", "", "", 
  "", 2.1199786*^7, 1.6063514*^7, 5.518752*^6, 729471., 351787., 1.58, 1.2, 
  0.41, 262., "", 1.340598113*^9, "", "", "", "", "", "", "", "", "", "", "", 
  "", "", ""}, {"OWID_AFR", "", "Africa", "2021-05-10", 4.641049*^6, 8543., 
  8885.286, 124745., 351., 313., 3461.924, 6.373, 6.628, 93.052, 0.262, 
  0.233, "", "", "", "", "", "", "", "", "", "", "", "", "", "", "", "", "", 
  "", 2.166119*^7, 1.6498949*^7, 5.557471*^6, 461404., 392681., 1.62, 1.23, 
  0.41, 293., "", 1.340598113*^9, "", "", "", "", "", "", "", "", "", "", "", 
  "", "", ""}, {"OWID_AFR", "", "Africa", "2021-05-11", 4.648116*^6, 7067., 
  8869., 125059., 314., 310., 3467.196, 5.272, 6.616, 93.286, 0.234, 0.231, 
  "", "", "", "", "", "", "", "", "", "", "", "", "", "", "", "", "", "", 
  2.2093431*^7, 1.6908219*^7, 5.599584*^6, 432241., 412126., 1.65, 1.26, 
  0.42, 307., "", 1.340598113*^9, "", "", "", "", "", "", "", "", "", "", "", 
  "", "", ""}, {"OWID_AFR", "", "Africa", "2021-05-12", 4.656979*^6, 8863., 
  8810., 125363., 304., 304.286, 3473.807, 6.611, 6.572, 93.513, 0.227, 
  0.227, "", "", "", "", "", "", "", "", "", "", "", "", "", "", "", "", "", 
  "", 2.3173695*^7, 1.7814971*^7, 5.789454*^6, 1.080264*^6, 529788., 1.73, 
  1.33, 0.43, 395., "", 1.340598113*^9, "", "", "", "", "", "", "", "", "", 
  "", "", "", "", ""}, {"OWID_AFR", "", "Africa", "2021-05-13", 4.666422*^6, 
  9443., 8331.857, 125597., 234., 283., 3480.851, 7.044, 6.215, 93.687, 
  0.175, 0.211, "", "", "", "", "", "", "", "", "", "", "", "", "", "", "", 
  "", "", "", 2.3349124*^7, 1.7978803*^7, 5.82549*^6, 175429., 532054., 1.74, 
  1.34, 0.43, 397., "", 1.340598113*^9, "", "", "", "", "", "", "", "", "", 
  "", "", "", "", ""}, {"OWID_AFR", "", "Africa", "2021-05-14", 4.674423*^6, 
  8001., 8203.714, 125848., 251., 277.571, 3486.819, 5.968, 6.119, 93.875, 
  0.187, 0.207, "", "", "", "", "", "", "", "", "", "", "", "", "", "", "", 
  "", "", "", 2.3545234*^7, 1.8121639*^7, 5.859615*^6, 196110., 475349., 
  1.76, 1.35, 0.44, 355., "", 1.340598113*^9, "", "", "", "", "", "", "", "", 
  "", "", "", "", "", ""}, {"OWID_AFR", "", "Africa", "2021-05-15", 
  4.681225*^6, 6802., 8317.286, 126088., 240., 278.714, 3491.893, 5.074, 
  6.204, 94.054, 0.179, 0.208, "", "", "", "", "", "", "", "", "", "", "", 
  "", "", "", "", "", "", "", 2.385932*^7, 1.8358349*^7, 5.932857*^6, 
  314086., 484144., 1.78, 1.37, 0.44, 361., "", 1.340598113*^9, "", "", "", 
  "", "", "", "", "", "", "", "", "", "", ""}, 
 {"OWID_AFR", "", "Africa", "2021-05-16", 4.688159*^6, 6934., 7950.429, 
  126311., 223., 273.857, 3497.065, 5.172, 5.931, 94.22, 0.166, 0.204, "", 
  "", "", "", "", "", "", "", "", "", "", "", "", "", "", "", "", "", 
  2.3952448*^7, 1.8441824*^7, 5.942229*^6, 93128., 393237., 1.79, 1.38, 0.44, 
  293., "", 1.340598113*^9, "", "", "", "", "", "", "", "", "", "", "", "", 
  "", ""}, {"OWID_AFR", "", "Africa", "2021-05-17", 4.695992*^6, 7833., 
  7849., 126572., 261., 261., 3502.908, 5.843, 5.855, 94.415, 0.195, 0.195, 
  "", "", "", "", "", "", "", "", "", "", "", "", "", "", "", "", "", "", 
  2.4419413*^7, 1.8824103*^7, 6.009508*^6, 466965., 394032., 1.82, 1.4, 0.45, 
  294., "", 1.340598113*^9, "", "", "", "", "", "", "", "", "", "", "", "", 
  "", ""}, {"OWID_AFR", "", "Africa", "2021-05-18", 4.706525*^6, 10533., 
  8344.143, 126889., 317., 261.429, 3510.765, 7.857, 6.224, 94.651, 0.236, 
  0.195, "", "", "", "", "", "", "", "", "", "", "", "", "", "", "", "", "", 
  "", 2.5194315*^7, 1.9412021*^7, 6.156083*^6, 774902., 442983., 1.88, 1.45, 
  0.46, 330., "", 1.340598113*^9, "", "", "", "", "", "", "", "", "", "", "", 
  "", "", ""}, {"OWID_AFR", "", "Africa", "2021-05-19", 4.716496*^6, 9971., 
  8502.429, 127244., 355., 268.714, 3518.203, 7.438, 6.342, 94.916, 0.265, 
  0.2, "", "", "", "", "", "", "", "", "", "", "", "", "", "", "", "", "", 
  "", 2.5763252*^7, 1.982464*^7, 6.27337*^6, 568937., 369937., 1.92, 1.48, 
  0.47, 276., "", 1.340598113*^9, "", "", "", "", "", "", "", "", "", "", "", 
  "", "", ""}, {"OWID_AFR", "", "Africa", "2021-05-20", 4.727889*^6, 11393., 
  8781., 127614., 370., 288.143, 3526.701, 8.498, 6.55, 95.192, 0.276, 0.215, 
  "", "", "", "", "", "", "", "", "", "", "", "", "", "", "", "", "", "", 
  2.6225248*^7, 2.0159569*^7, 6.361201*^6, 461996., 410875., 1.96, 1.5, 0.47, 
  306., "", 1.340598113*^9, "", "", "", "", "", "", "", "", "", "", "", "", 
  "", ""}, {"OWID_AFR", "", "Africa", "2021-05-21", 4.737956*^6, 10067., 
  9076.143, 127983., 369., 305., 3534.211, 7.509, 6.77, 95.467, 0.275, 0.228, 
  "", "", "", "", "", "", "", "", "", "", "", "", "", "", "", "", "", "", 
  2.698732*^7, 2.0591925*^7, 6.614796*^6, 762072., 491727., 2.01, 1.54, 0.49, 
  367., "", 1.340598113*^9, "", "", "", "", "", "", "", "", "", "", "", "", 
  "", ""}, {"OWID_AFR", "", "Africa", "2021-05-22", 4.747809*^6, 9853., 
  9512., 128192., 209., 300.571, 3541.56, 7.35, 7.095, 95.623, 0.156, 0.224, 
  "", "", "", "", "", "", "", "", "", "", "", "", "", "", "", "", "", "", 
  2.7823506*^7, 2.1500322*^7, 6.755294*^6, 836186., 566312., 2.08, 1.6, 0.5, 
  422., "", 1.340598113*^9, "", "", "", "", "", "", "", "", "", "", "", "", 
  "", ""}, {"OWID_AFR", "", "Africa", "2021-05-23", 4.755948*^6, 8139., 
  9684.143, 128393., 201., 297.429, 3547.631, 6.071, 7.224, 95.773, 0.15, 
  0.222, "", "", "", "", "", "", "", "", "", "", "", "", "", "", "", "", "", 
  "", 2.8049976*^7, 2.1697894*^7, 6.779155*^6, 226470., 585361., 2.09, 1.62, 
  0.51, 437., "", 1.340598113*^9, "", "", "", "", "", "", "", "", "", "", "", 
  "", "", ""}, {"OWID_AFR", "", "Africa", "2021-05-24", 4.765208*^6, 9260., 
  9888., 128677., 284., 300.714, 3554.539, 6.907, 7.376, 95.985, 0.212, 
  0.224, "", "", "", "", "", "", "", "", "", "", "", "", "", "", "", "", "", 
  "", 2.8511478*^7, 2.207621*^7, 6.845969*^6, 461502., 584581., 2.13, 1.65, 
  0.51, 436., "", 1.340598113*^9, "", "", "", "", "", "", "", "", "", "", "", 
  "", "", ""}, {"OWID_AFR", "", "Africa", "2021-05-25", 4.771033*^6, 5825., 
  9215.429, 128956., 279., 295.286, 3558.884, 4.345, 6.874, 96.193, 0.208, 
  0.22, "", "", "", "", "", "", "", "", "", "", "", "", "", "", "", "", "", 
  "", 2.9211869*^7, 2.2573286*^7, 7.000008*^6, 700391., 573936., 2.18, 1.68, 
  0.52, 428., "", 1.340598113*^9, "", "", "", "", "", "", "", "", "", "", "", 
  "", "", ""}, {"OWID_AFR", "", "Africa", "2021-05-26", 4.785104*^6, 14071., 
  9801.143, 129259., 303., 287.857, 3569.38, 10.496, 7.311, 96.419, 0.226, 
  0.215, "", "", "", "", "", "", "", "", "", "", "", "", "", "", "", "", "", 
  "", 2.953207*^7, 2.2768087*^7, 7.129537*^6, 320201., 538403., 2.2, 1.7, 
  0.53, 402., "", 1.340598113*^9, "", "", "", "", "", "", "", "", "", "", "", 
  "", "", ""}, {"OWID_AFR", "", "Africa", "2021-05-27", 4.796975*^6, 11871., 
  9869.429, 129551., 292., 276.714, 3578.235, 8.855, 7.362, 96.637, 0.218, 
  0.206, "", "", "", "", "", "", "", "", "", "", "", "", "", "", "", "", "", 
  "", 2.9683971*^7, 2.2896428*^7, 7.153097*^6, 151901., 494103., 2.21, 1.71, 
  0.53, 369., "", 1.340598113*^9, "", "", "", "", "", "", "", "", "", "", "", 
  "", "", ""}, {"OWID_AFR", "", "Africa", "2021-05-28", 4.809315*^6, 12340., 
  10194.143, 129851., 300., 266.857, 3587.44, 9.205, 7.604, 96.86, 0.224, 
  0.199, "", "", "", "", "", "", "", "", "", "", "", "", "", "", "", "", "", 
  "", 2.9800379*^7, 2.296461*^7, 7.191241*^6, 116408., 401866., 2.22, 1.71, 
  0.54, 300., "", 1.340598113*^9, "", "", "", "", "", "", "", "", "", "", "", 
  "", "", ""}, {"OWID_AFR", "", "Africa", "2021-05-29", 4.821025*^6, 11710., 
  10459.429, 130104., 253., 273.143, 3596.175, 8.735, 7.802, 97.049, 0.189, 
  0.204, "", "", "", "", "", "", "", "", "", "", "", "", "", "", "", "", "", 
  "", 3.0593669*^7, 2.3504865*^7, 7.246225*^6, 793290., 395738., 2.28, 1.75, 
  0.54, 295., "", 1.340598113*^9, "", "", "", "", "", "", "", "", "", "", "", 
  "", "", ""}, {"OWID_AFR", "", "Africa", "2021-05-30", 4.826891*^6, 5866., 
  10134.714, 130304., 200., 273., 3600.55, 4.376, 7.56, 97.198, 0.149, 0.204, 
  "", "", "", "", "", "", "", "", "", "", "", "", "", "", "", "", "", "", 
  3.0979265*^7, 2.3758177*^7, 7.313588*^6, 385596., 418470., 2.31, 1.77, 
  0.55, 312., "", 1.340598113*^9, "", "", "", "", "", "", "", "", "", "", "", 
  "", "", ""}, {"OWID_AFR", "", "Africa", "2021-05-31", 4.84046*^6, 13569., 
  10750.286, 130636., 332., 279.857, 3610.672, 10.122, 8.019, 97.446, 0.248, 
  0.209, "", "", "", "", "", "", "", "", "", "", "", "", "", "", "", "", "", 
  "", 3.2938883*^7, 2.4567651*^7, 8.449375*^6, 1.959618*^6, 632486., 2.46, 
  1.83, 0.63, 472., "", 1.340598113*^9, "", "", "", "", "", "", "", "", "", 
  "", "", "", "", ""}, {"OWID_AFR", "", "Africa", "2021-06-01", 4.850462*^6, 
  10002., 11347., 130956., 320., 285.714, 3618.133, 7.461, 8.464, 97.685, 
  0.239, 0.213, "", "", "", "", "", "", "", "", "", "", "", "", "", "", "", 
  "", "", "", 3.3739381*^7, 2.5055833*^7, 8.687075*^6, 800498., 646787., 
  2.52, 1.87, 0.65, 482., "", 1.340598113*^9, "", "", "", "", "", "", "", "", 
  "", "", "", "", "", ""}, {"OWID_AFR", "", "Africa", "2021-06-02", 
  4.864178*^6, 13716., 11296.286, 131267., 311., 286.857, 3628.364, 10.231, 
  8.426, 97.917, 0.232, 0.214, "", "", "", "", "", "", "", "", "", "", "", 
  "", "", "", "", "", "", "", 3.4237976*^7, 2.5297758*^7, 8.87128*^6, 
  498595., 672272., 2.55, 1.89, 0.66, 501., "", 1.340598113*^9, "", "", "", 
  "", "", "", "", "", "", "", "", "", "", ""}, 
 {"OWID_AFR", "", "Africa", "2021-06-03", 4.8788*^6, 14622., 11689.286, 
  131516., 249., 280.714, 3639.271, 10.907, 8.719, 98.102, 0.186, 0.209, "", 
  "", "", "", "", "", "", "", "", "", "", "", "", "", "", "", "", "", 
  3.4703924*^7, 2.5566223*^7, 8.99217*^6, 465948., 717136., 2.59, 1.91, 0.67, 
  535., "", 1.340598113*^9, "", "", "", "", "", "", "", "", "", "", "", "", 
  "", ""}, {"OWID_AFR", "", "Africa", "2021-06-04", 4.894158*^6, 15358., 
  12120.429, 131794., 278., 277.571, 3650.727, 11.456, 9.041, 98.31, 0.207, 
  0.207, "", "", "", "", "", "", "", "", "", "", "", "", "", "", "", "", "", 
  "", 3.4992652*^7, 2.5645802*^7, 9.128588*^6, 288728., 741753., 2.61, 1.91, 
  0.68, 553., "", 1.340598113*^9, "", "", "", "", "", "", "", "", "", "", "", 
  "", "", ""}, {"OWID_AFR", "", "Africa", "2021-06-05", 4.906711*^6, 12553., 
  12240.857, 132052., 258., 278.286, 3660.091, 9.364, 9.131, 98.502, 0.192, 
  0.208, "", "", "", "", "", "", "", "", "", "", "", "", "", "", "", "", "", 
  "", 3.5196946*^7, 2.5712466*^7, 9.196564*^6, 204294., 657611., 2.63, 1.92, 
  0.69, 491., "", 1.340598113*^9, "", "", "", "", "", "", "", "", "", "", "", 
  "", "", ""}, {"OWID_AFR", "", "Africa", "2021-06-06", 4.919397*^6, 12686., 
  13215.143, 132300., 248., 285.143, 3669.554, 9.463, 9.858, 98.687, 0.185, 
  0.213, "", "", "", "", "", "", "", "", "", "", "", "", "", "", "", "", "", 
  "", 3.7630525*^7, 2.81376*^7, 9.198123*^6, 2.433579*^6, 950180., 2.81, 2.1, 
  0.69, 709., "", 1.340598113*^9, "", "", "", "", "", "", "", "", "", "", "", 
  "", "", ""}, {"OWID_AFR", "", "Africa", "2021-06-07", 4.930955*^6, 11558., 
  12927.857, 132584., 284., 278.286, 3678.175, 8.622, 9.643, 98.899, 0.212, 
  0.208, "", "", "", "", "", "", "", "", "", "", "", "", "", "", "", "", "", 
  "", 3.8010043*^7, 2.824498*^7, 9.463449*^6, 379518., 724451., 2.84, 2.11, 
  0.71, 540., "", 1.340598113*^9, "", "", "", "", "", "", "", "", "", "", "", 
  "", "", ""}, {"ALB", "Europe", "Albania", "2020-02-25", "", "", "", "", "", 
  "", "", "", "", "", "", "", "", "", "", "", "", "", "", "", "", 8., 8., 
  0.003, 0.003, "", "", "", "", "tests performed", "", "", "", "", "", "", 
  "", "", "", 8.33, 2.8778*^6, 104.871, 38., 13.188, 8.643, 11803.431, 1.1, 
  304.195, 10.08, 7.1, 51.2, "", 2.89, 78.57, 0.795}, 
 {"ALB", "Europe", "Albania", "2020-02-26", "", "", "", "", "", "", "", "", 
  "", "", "", "", "", "", "", "", "", "", "", "", "", 5., 13., 0.005, 0.002, 
  "", "", "", "", "tests performed", "", "", "", "", "", "", "", "", "", 
  8.33, 2.8778*^6, 104.871, 38., 13.188, 8.643, 11803.431, 1.1, 304.195, 
  10.08, 7.1, 51.2, "", 2.89, 78.57, 0.795}, {"ALB", "Europe", "Albania", 
  "2020-02-27", "", "", "", "", "", "", "", "", "", "", "", "", "", "", "", 
  "", "", "", "", "", "", 4., 17., 0.006, 0.001, "", "", "", "", 
  "tests performed", "", "", "", "", "", "", "", "", "", 8.33, 2.8778*^6, 
  104.871, 38., 13.188, 8.643, 11803.431, 1.1, 304.195, 10.08, 7.1, 51.2, "", 
  2.89, 78.57, 0.795}, {"ALB", "Europe", "Albania", "2020-02-28", "", "", "", 
  "", "", "", "", "", "", "", "", "", "", "", "", "", "", "", "", "", "", 1., 
  18., 0.006, 0., "", "", "", "", "tests performed", "", "", "", "", "", "", 
  "", "", "", 8.33, 2.8778*^6, 104.871, 38., 13.188, 8.643, 11803.431, 1.1, 
  304.195, 10.08, 7.1, 51.2, "", 2.89, 78.57, 0.795}, 
 {"ALB", "Europe", "Albania", "2020-02-29", "", "", "", "", "", "", "", "", 
  "", "", "", "", "", "", "", "", "", "", "", "", "", 8., 26., 0.009, 0.003, 
  "", "", "", "", "tests performed", "", "", "", "", "", "", "", "", "", 
  8.33, 2.8778*^6, 104.871, 38., 13.188, 8.643, 11803.431, 1.1, 304.195, 
  10.08, 7.1, 51.2, "", 2.89, 78.57, 0.795}, {"ALB", "Europe", "Albania", 
  "2020-03-01", "", "", "", "", "", "", "", "", "", "", "", "", "", "", "", 
  "", "", "", "", "", "", 3., 29., 0.01, 0.001, "", "", "", "", 
  "tests performed", "", "", "", "", "", "", "", "", "", 8.33, 2.8778*^6, 
  104.871, 38., 13.188, 8.643, 11803.431, 1.1, 304.195, 10.08, 7.1, 51.2, "", 
  2.89, 78.57, 0.795}, {"ALB", "Europe", "Albania", "2020-03-02", "", "", "", 
  "", "", "", "", "", "", "", "", "", "", "", "", "", "", "", "", "", "", 2., 
  31., 0.011, 0.001, "", "", "", "", "tests performed", "", "", "", "", "", 
  "", "", "", "", 8.33, 2.8778*^6, 104.871, 38., 13.188, 8.643, 11803.431, 
  1.1, 304.195, 10.08, 7.1, 51.2, "", 2.89, 78.57, 0.795}, 
 {"ALB", "Europe", "Albania", "2020-03-03", "", "", "", "", "", "", "", "", 
  "", "", "", "", "", "", "", "", "", "", "", "", "", 5., 36., 0.013, 0.002, 
  4., 0.001, "", "", "tests performed", "", "", "", "", "", "", "", "", "", 
  8.33, 2.8778*^6, 104.871, 38., 13.188, 8.643, 11803.431, 1.1, 304.195, 
  10.08, 7.1, 51.2, "", 2.89, 78.57, 0.795}, {"ALB", "Europe", "Albania", 
  "2020-03-04", "", "", "", "", "", "", "", "", "", "", "", "", "", "", "", 
  "", "", "", "", "", "", 6., 42., 0.015, 0.002, 4., 0.001, "", "", 
  "tests performed", "", "", "", "", "", "", "", "", "", 8.33, 2.8778*^6, 
  104.871, 38., 13.188, 8.643, 11803.431, 1.1, 304.195, 10.08, 7.1, 51.2, "", 
  2.89, 78.57, 0.795}, {"ALB", "Europe", "Albania", "2020-03-05", "", "", "", 
  "", "", "", "", "", "", "", "", "", "", "", "", "", "", "", "", "", "", 8., 
  50., 0.017, 0.003, 5., 0.002, "", "", "tests performed", "", "", "", "", 
  "", "", "", "", "", 8.33, 2.8778*^6, 104.871, 38., 13.188, 8.643, 
  11803.431, 1.1, 304.195, 10.08, 7.1, 51.2, "", 2.89, 78.57, 0.795}, 
 {"ALB", "Europe", "Albania", "2020-03-06", "", "", "", "", "", "", "", "", 
  "", "", "", "", "", "", "", "", "", "", "", "", "", 3., 53., 0.018, 0.001, 
  5., 0.002, "", "", "tests performed", "", "", "", "", "", "", "", "", "", 
  8.33, 2.8778*^6, 104.871, 38., 13.188, 8.643, 11803.431, 1.1, 304.195, 
  10.08, 7.1, 51.2, "", 2.89, 78.57, 0.795}, {"ALB", "Europe", "Albania", 
  "2020-03-07", "", "", "", "", "", "", "", "", "", "", "", "", "", "", "", 
  "", "", "", "", "", "", 5., 58., 0.02, 0.002, 5., 0.002, "", "", 
  "tests performed", "", "", "", "", "", "", "", "", "", 8.33, 2.8778*^6, 
  104.871, 38., 13.188, 8.643, 11803.431, 1.1, 304.195, 10.08, 7.1, 51.2, "", 
  2.89, 78.57, 0.795}, {"ALB", "Europe", "Albania", "2020-03-08", "", "", "", 
  "", "", "", "", "", "", "", "", "", "", "", "", "", "", "", "", "", "", 1., 
  59., 0.021, 0., 4., 0.001, "", "", "tests performed", "", "", "", "", "", 
  "", "", "", "", 8.33, 2.8778*^6, 104.871, 38., 13.188, 8.643, 11803.431, 
  1.1, 304.195, 10.08, 7.1, 51.2, "", 2.89, 78.57, 0.795}, 
 {"ALB", "Europe", "Albania", "2020-03-09", 2., 2., "", "", "", "", 0.695, 
  0.695, "", "", "", "", "", "", "", "", "", "", "", "", "", 18., 77., 0.027, 
  0.006, 7., 0.002, "", "", "tests performed", "", "", "", "", "", "", "", 
  "", "", 36.11, 2.8778*^6, 104.871, 38., 13.188, 8.643, 11803.431, 1.1, 
  304.195, 10.08, 7.1, 51.2, "", 2.89, 78.57, 0.795}, 
 {"ALB", "Europe", "Albania", "2020-03-10", 10., 8., "", "", "", "", 3.475, 
  2.78, "", "", "", "", "", "", "", "", "", "", "", "", "", 37., 114., 0.04, 
  0.013, 11., 0.004, "", "", "tests performed", "", "", "", "", "", "", "", 
  "", "", 41.67, 2.8778*^6, 104.871, 38., 13.188, 8.643, 11803.431, 1.1, 
  304.195, 10.08, 7.1, 51.2, "", 2.89, 78.57, 0.795}, 
 {"ALB", "Europe", "Albania", "2020-03-11", 12., 2., "", 1., 1., "", 4.17, 
  0.695, "", 0.347, 0.347, "", "", "", "", "", "", "", "", "", "", 43., 157., 
  0.055, 0.015, 16., 0.006, "", "", "tests performed", "", "", "", "", "", 
  "", "", "", "", 51.85, 2.8778*^6, 104.871, 38., 13.188, 8.643, 11803.431, 
  1.1, 304.195, 10.08, 7.1, 51.2, "", 2.89, 78.57, 0.795}, 
 {"ALB", "Europe", "Albania", "2020-03-12", 23., 11., "", 1., 0., "", 7.992, 
  3.822, "", 0.347, 0., "", "", "", "", "", "", "", "", "", "", 141., 298., 
  0.104, 0.049, 35., 0.012, "", "", "tests performed", "", "", "", "", "", 
  "", "", "", "", 51.85, 2.8778*^6, 104.871, 38., 13.188, 8.643, 11803.431, 
  1.1, 304.195, 10.08, 7.1, 51.2, "", 2.89, 78.57, 0.795}, 
 {"ALB", "Europe", "Albania", "2020-03-13", 33., 10., "", 1., 0., "", 11.467, 
  3.475, "", 0.347, 0., "", "", "", "", "", "", "", "", "", "", 159., 457., 
  0.159, 0.055, 58., 0.02, "", "", "tests performed", "", "", "", "", "", "", 
  "", "", "", 78.7, 2.8778*^6, 104.871, 38., 13.188, 8.643, 11803.431, 1.1, 
  304.195, 10.08, 7.1, 51.2, "", 2.89, 78.57, 0.795}, 
 {"ALB", "Europe", "Albania", "2020-03-14", 38., 5., 5.429, 1., 0., 0.143, 
  13.205, 1.737, 1.886, 0.347, 0., 0.05, "", "", "", "", "", "", "", "", "", 
  48., 505., 0.175, 0.017, 64., 0.022, 0.085, 11.8, "tests performed", "", 
  "", "", "", "", "", "", "", "", 78.7, 2.8778*^6, 104.871, 38., 13.188, 
  8.643, 11803.431, 1.1, 304.195, 10.08, 7.1, 51.2, "", 2.89, 78.57, 0.795}, 
 {"ALB", "Europe", "Albania", "2020-03-15", 42., 4., 6., 1., 0., 0.143, 
  14.594, 1.39, 2.085, 0.347, 0., 0.05, "", "", "", "", "", "", "", "", "", 
  27., 532., 0.185, 0.009, 68., 0.024, 0.088, 11.3, "tests performed", "", 
  "", "", "", "", "", "", "", "", 81.48, 2.8778*^6, 104.871, 38., 13.188, 
  8.643, 11803.431, 1.1, 304.195, 10.08, 7.1, 51.2, "", 2.89, 78.57, 0.795}, 
 {"ALB", "Europe", "Albania", "2020-03-16", 51., 9., 7., 1., 0., 0.143, 
  17.722, 3.127, 2.432, 0.347, 0., 0.05, "", "", "", "", "", "", "", "", "", 
  31., 563., 0.196, 0.011, 69., 0.024, 0.101, 9.9, "tests performed", "", "", 
  "", "", "", "", "", "", "", 81.48, 2.8778*^6, 104.871, 38., 13.188, 8.643, 
  11803.431, 1.1, 304.195, 10.08, 7.1, 51.2, "", 2.89, 78.57, 0.795}, 
 {"ALB", "Europe", "Albania", "2020-03-17", 55., 4., 6.429, 1., 0., 0.143, 
  19.112, 1.39, 2.234, 0.347, 0., 0.05, "", "", "", "", "", "", "", "", "", 
  42., 605., 0.21, 0.015, 70., 0.024, 0.092, 10.9, "tests performed", "", "", 
  "", "", "", "", "", "", "", 81.48, 2.8778*^6, 104.871, 38., 13.188, 8.643, 
  11803.431, 1.1, 304.195, 10.08, 7.1, 51.2, "", 2.89, 78.57, 0.795}, 
 {"ALB", "Europe", "Albania", "2020-03-18", 59., 4., 6.714, 2., 1., 0.143, 
  20.502, 1.39, 2.333, 0.695, 0.347, 0.05, "", "", "", "", "", "", "", "", 
  "", 60., 665., 0.231, 0.021, 73., 0.025, 0.092, 10.9, "tests performed", 
  "", "", "", "", "", "", "", "", "", 81.48, 2.8778*^6, 104.871, 38., 13.188, 
  8.643, 11803.431, 1.1, 304.195, 10.08, 7.1, 51.2, "", 2.89, 78.57, 0.795}, 
 {"ALB", "Europe", "Albania", "2020-03-19", 64., 5., 5.857, 2., 0., 0.143, 
  22.239, 1.737, 2.035, 0.695, 0., 0.05, "", "", "", "", "", "", "", "", "", 
  32., 697., 0.242, 0.011, 57., 0.02, 0.103, 9.7, "tests performed", "", "", 
  "", "", "", "", "", "", "", 81.48, 2.8778*^6, 104.871, 38., 13.188, 8.643, 
  11803.431, 1.1, 304.195, 10.08, 7.1, 51.2, "", 2.89, 78.57, 0.795}, 
 {"ALB", "Europe", "Albania", "2020-03-20", 70., 6., 5.286, 2., 0., 0.143, 
  24.324, 2.085, 1.837, 0.695, 0., 0.05, "", "", "", "", "", "", "", "", "", 
  35., 732., 0.254, 0.012, 39., 0.014, 0.136, 7.4, "tests performed", "", "", 
  "", "", "", "", "", "", "", 81.48, 2.8778*^6, 104.871, 38., 13.188, 8.643, 
  11803.431, 1.1, 304.195, 10.08, 7.1, 51.2, "", 2.89, 78.57, 0.795}, 
 {"ALB", "Europe", "Albania", "2020-03-21", 76., 6., 5.429, 2., 0., 0.143, 
  26.409, 2.085, 1.886, 0.695, 0., 0.05, "", "", "", "", "", "", "", "", "", 
  46., 778., 0.27, 0.016, 39., 0.014, 0.139, 7.2, "tests performed", "", "", 
  "", "", "", "", "", "", "", 81.48, 2.8778*^6, 104.871, 38., 13.188, 8.643, 
  11803.431, 1.1, 304.195, 10.08, 7.1, 51.2, "", 2.89, 78.57, 0.795}, 
 {"ALB", "Europe", "Albania", "2020-03-22", 89., 13., 6.714, 2., 0., 0.143, 
  30.926, 4.517, 2.333, 0.695, 0., 0.05, "", "", "", "", "", "", "", "", "", 
  33., 811., 0.282, 0.011, 40., 0.014, 0.168, 6., "tests performed", "", "", 
  "", "", "", "", "", "", "", 81.48, 2.8778*^6, 104.871, 38., 13.188, 8.643, 
  11803.431, 1.1, 304.195, 10.08, 7.1, 51.2, "", 2.89, 78.57, 0.795}, 
 {"ALB", "Europe", "Albania", "2020-03-23", 104., 15., 7.571, 4., 2., 0.429, 
  36.139, 5.212, 2.631, 1.39, 0.695, 0.149, "", "", "", "", "", "", "", "", 
  "", "", "", "", "", 41., 0.014, 0.185, 5.4, "tests performed", "", "", "", 
  "", "", "", "", "", "", 84.26, 2.8778*^6, 104.871, 38., 13.188, 8.643, 
  11803.431, 1.1, 304.195, 10.08, 7.1, 51.2, "", 2.89, 78.57, 0.795}, 
 {"ALB", "Europe", "Albania", "2020-03-24", 123., 19., 9.714, 5., 1., 0.571, 
  42.741, 6.602, 3.376, 1.737, 0.347, 0.199, 1.19, "", "", "", "", "", "", 
  "", "", "", "", "", "", 40., 0.014, 0.243, 4.1, "tests performed", "", "", 
  "", "", "", "", "", "", "", 84.26, 2.8778*^6, 104.871, 38., 13.188, 8.643, 
  11803.431, 1.1, 304.195, 10.08, 7.1, 51.2, "", 2.89, 78.57, 0.795}, 
 {"ALB", "Europe", "Albania", "2020-03-25", 146., 23., 12.429, 5., 0., 0.429, 
  50.733, 7.992, 4.319, 1.737, 0., 0.149, 1.17, "", "", "", "", "", "", "", 
  "", 111., 922., 0.32, 0.039, 37., 0.013, 0.336, 3., "tests performed", "", 
  "", "", "", "", "", "", "", "", 84.26, 2.8778*^6, 104.871, 38., 13.188, 
  8.643, 11803.431, 1.1, 304.195, 10.08, 7.1, 51.2, "", 2.89, 78.57, 0.795}, 
 {"ALB", "Europe", "Albania", "2020-03-26", 174., 28., 15.714, 6., 1., 0.571, 
  60.463, 9.73, 5.461, 2.085, 0.347, 0.199, 1.14, "", "", "", "", "", "", "", 
  "", 103., 1025., 0.356, 0.036, 47., 0.016, 0.334, 3., "tests performed", 
  "", "", "", "", "", "", "", "", "", 84.26, 2.8778*^6, 104.871, 38., 13.188, 
  8.643, 11803.431, 1.1, 304.195, 10.08, 7.1, 51.2, "", 2.89, 78.57, 0.795}, 
 {"ALB", "Europe", "Albania", "2020-03-27", 186., 12., 16.571, 8., 2., 0.857, 
  64.633, 4.17, 5.758, 2.78, 0.695, 0.298, 1.08, "", "", "", "", "", "", "", 
  "", 102., 1127., 0.392, 0.035, 56., 0.019, 0.296, 3.4, "tests performed", 
  "", "", "", "", "", "", "", "", "", 84.26, 2.8778*^6, 104.871, 38., 13.188, 
  8.643, 11803.431, 1.1, 304.195, 10.08, 7.1, 51.2, "", 2.89, 78.57, 0.795}, 
 {"ALB", "Europe", "Albania", "2020-03-28", 197., 11., 17.286, 10., 2., 
  1.143, 68.455, 3.822, 6.007, 3.475, 0.695, 0.397, 1.04, "", "", "", "", "", 
  "", "", "", 79., 1206., 0.419, 0.027, 61., 0.021, 0.283, 3.5, 
  "tests performed", "", "", "", "", "", "", "", "", "", 84.26, 2.8778*^6, 
  104.871, 38., 13.188, 8.643, 11803.431, 1.1, 304.195, 10.08, 7.1, 51.2, "", 
  2.89, 78.57, 0.795}, {"ALB", "Europe", "Albania", "2020-03-29", 212., 15., 
  17.571, 10., 0., 1.143, 73.667, 5.212, 6.106, 3.475, 0., 0.397, 1.04, "", 
  "", "", "", "", "", "", "", 111., 1317., 0.458, 0.039, 72., 0.025, 0.244, 
  4.1, "tests performed", "", "", "", "", "", "", "", "", "", 84.26, 
  2.8778*^6, 104.871, 38., 13.188, 8.643, 11803.431, 1.1, 304.195, 10.08, 
  7.1, 51.2, "", 2.89, 78.57, 0.795}, {"ALB", "Europe", "Albania", 
  "2020-03-30", 223., 11., 17., 11., 1., 1., 77.49, 3.822, 5.907, 3.822, 
  0.347, 0.347, 1.05, "", "", "", "", "", "", "", "", 90., 1407., 0.489, 
  0.031, 80., 0.028, 0.212, 4.7, "tests performed", "", "", "", "", "", "", 
  "", "", "", 84.26, 2.8778*^6, 104.871, 38., 13.188, 8.643, 11803.431, 1.1, 
  304.195, 10.08, 7.1, 51.2, "", 2.89, 78.57, 0.795}, 
 {"ALB", "Europe", "Albania", "2020-03-31", 243., 20., 17.143, 15., 4., 
  1.429, 84.44, 6.95, 5.957, 5.212, 1.39, 0.496, 1.08, "", "", "", "", "", 
  "", "", "", 145., 1552., 0.539, 0.05, 95., 0.033, 0.18, 5.5, 
  "tests performed", "", "", "", "", "", "", "", "", "", 84.26, 2.8778*^6, 
  104.871, 38., 13.188, 8.643, 11803.431, 1.1, 304.195, 10.08, 7.1, 51.2, "", 
  2.89, 78.57, 0.795}, {"ALB", "Europe", "Albania", "2020-04-01", 259., 16., 
  16.143, 15., 0., 1.429, 89.999, 5.56, 5.609, 5.212, 0., 0.496, 1.08, "", 
  "", "", "", "", "", "", "", 152., 1704., 0.592, 0.053, 112., 0.039, 0.144, 
  6.9, "tests performed", "", "", "", "", "", "", "", "", "", 84.26, 
  2.8778*^6, 104.871, 38., 13.188, 8.643, 11803.431, 1.1, 304.195, 10.08, 
  7.1, 51.2, "", 2.89, 78.57, 0.795}, {"ALB", "Europe", "Albania", 
  "2020-04-02", 277., 18., 14.714, 16., 1., 1.429, 96.254, 6.255, 5.113, 
  5.56, 0.347, 0.496, 1.11, "", "", "", "", "", "", "", "", 96., 1800., 
  0.625, 0.033, 111., 0.039, 0.133, 7.5, "tests performed", "", "", "", "", 
  "", "", "", "", "", 84.26, 2.8778*^6, 104.871, 38., 13.188, 8.643, 
  11803.431, 1.1, 304.195, 10.08, 7.1, 51.2, "", 2.89, 78.57, 0.795}, 
 {"ALB", "Europe", "Albania", "2020-04-03", 304., 27., 16.857, 17., 1., 
  1.286, 105.636, 9.382, 5.858, 5.907, 0.347, 0.447, 1.15, "", "", "", "", 
  "", "", "", "", 112., 1912., 0.664, 0.039, 112., 0.039, 0.151, 6.6, 
  "tests performed", "", "", "", "", "", "", "", "", "", 84.26, 2.8778*^6, 
  104.871, 38., 13.188, 8.643, 11803.431, 1.1, 304.195, 10.08, 7.1, 51.2, "", 
  2.89, 78.57, 0.795}, {"ALB", "Europe", "Albania", "2020-04-04", 333., 29., 
  19.429, 20., 3., 1.429, 115.713, 10.077, 6.751, 6.95, 1.042, 0.496, 1.14, 
  "", "", "", "", "", "", "", "", 216., 2128., 0.739, 0.075, 132., 0.046, 
  0.147, 6.8, "tests performed", "", "", "", "", "", "", "", "", "", 84.26, 
  2.8778*^6, 104.871, 38., 13.188, 8.643, 11803.431, 1.1, 304.195, 10.08, 
  7.1, 51.2, "", 2.89, 78.57, 0.795}, {"ALB", "Europe", "Albania", 
  "2020-04-05", 361., 28., 21.286, 20., 0., 1.429, 125.443, 9.73, 7.397, 
  6.95, 0., 0.496, 1.08, "", "", "", "", "", "", "", "", 149., 2277., 0.791, 
  0.052, 137., 0.048, 0.155, 6.4, "tests performed", "", "", "", "", "", "", 
  "", "", "", 84.26, 2.8778*^6, 104.871, 38., 13.188, 8.643, 11803.431, 1.1, 
  304.195, 10.08, 7.1, 51.2, "", 2.89, 78.57, 0.795}, 
 {"ALB", "Europe", "Albania", "2020-04-06", 377., 16., 22., 21., 1., 1.429, 
  131.003, 5.56, 7.645, 7.297, 0.347, 0.496, 1., "", "", "", "", "", "", "", 
  "", 175., 2452., 0.852, 0.061, 149., 0.052, 0.148, 6.8, "tests performed", 
  "", "", "", "", "", "", "", "", "", 84.26, 2.8778*^6, 104.871, 38., 13.188, 
  8.643, 11803.431, 1.1, 304.195, 10.08, 7.1, 51.2, "", 2.89, 78.57, 0.795}, 
 {"ALB", "Europe", "Albania", "2020-04-07", 383., 6., 20., 22., 1., 1., 
  133.088, 2.085, 6.95, 7.645, 0.347, 0.347, 0.92, "", "", "", "", "", "", 
  "", "", 182., 2634., 0.915, 0.063, 155., 0.054, 0.129, 7.8, 
  "tests performed", "", "", "", "", "", "", "", "", "", 84.26, 2.8778*^6, 
  104.871, 38., 13.188, 8.643, 11803.431, 1.1, 304.195, 10.08, 7.1, 51.2, "", 
  2.89, 78.57, 0.795}, {"ALB", "Europe", "Albania", "2020-04-08", 400., 17., 
  20.143, 22., 0., 1., 138.995, 5.907, 6.999, 7.645, 0., 0.347, 0.88, "", "", 
  "", "", "", "", "", "", 236., 2870., 0.997, 0.082, 167., 0.058, 0.121, 8.3, 
  "tests performed", "", "", "", "", "", "", "", "", "", 84.26, 2.8778*^6, 
  104.871, 38., 13.188, 8.643, 11803.431, 1.1, 304.195, 10.08, 7.1, 51.2, "", 
  2.89, 78.57, 0.795}, {"ALB", "Europe", "Albania", "2020-04-09", 409., 9., 
  18.857, 23., 1., 1., 142.122, 3.127, 6.553, 7.992, 0.347, 0.347, 0.86, "", 
  "", "", "", "", "", "", "", 234., 3104., 1.079, 0.081, 186., 0.065, 0.101, 
  9.9, "tests performed", "", "", "", "", "", "", "", "", "", 84.26, 
  2.8778*^6, 104.871, 38., 13.188, 8.643, 11803.431, 1.1, 304.195, 10.08, 
  7.1, 51.2, "", 2.89, 78.57, 0.795}, {"ALB", "Europe", "Albania", 
  "2020-04-10", 416., 7., 16., 23., 0., 0.857, 144.555, 2.432, 5.56, 7.992, 
  0., 0.298, 0.88, "", "", "", "", "", "", "", "", 162., 3266., 1.135, 0.056, 
  193., 0.067, 0.083, 12.1, "tests performed", "", "", "", "", "", "", "", 
  "", "", 84.26, 2.8778*^6, 104.871, 38., 13.188, 8.643, 11803.431, 1.1, 
  304.195, 10.08, 7.1, 51.2, "", 2.89, 78.57, 0.795}, 
 {"ALB", "Europe", "Albania", "2020-04-11", 433., 17., 14.286, 23., 0., 
  0.429, 150.462, 5.907, 4.964, 7.992, 0., 0.149, 0.93, "", "", "", "", "", 
  "", "", "", 259., 3525., 1.225, 0.09, 200., 0.069, 0.071, 14., 
  "tests performed", "", "", "", "", "", "", "", "", "", 84.26, 2.8778*^6, 
  104.871, 38., 13.188, 8.643, 11803.431, 1.1, 304.195, 10.08, 7.1, 51.2, "", 
  2.89, 78.57, 0.795}, {"ALB", "Europe", "Albania", "2020-04-12", 446., 13., 
  12.143, 23., 0., 0.429, 154.979, 4.517, 4.219, 7.992, 0., 0.149, 0.97, "", 
  "", "", "", "", "", "", "", 233., 3758., 1.306, 0.081, 212., 0.074, 0.057, 
  17.5, "tests performed", "", "", "", "", "", "", "", "", "", 84.26, 
  2.8778*^6, 104.871, 38., 13.188, 8.643, 11803.431, 1.1, 304.195, 10.08, 
  7.1, 51.2, "", 2.89, 78.57, 0.795}, {"ALB", "Europe", "Albania", 
  "2020-04-13", 467., 21., 12.857, 23., 0., 0.286, 162.277, 7.297, 4.468, 
  7.992, 0., 0.099, 1.01, "", "", "", "", "", "", "", "", 193., 3951., 1.373, 
  0.067, 214., 0.074, 0.06, 16.6, "tests performed", "", "", "", "", "", "", 
  "", "", "", 84.26, 2.8778*^6, 104.871, 38., 13.188, 8.643, 11803.431, 1.1, 
  304.195, 10.08, 7.1, 51.2, "", 2.89, 78.57, 0.795}, 
 {"ALB", "Europe", "Albania", "2020-04-14", 475., 8., 13.143, 24., 1., 0.286, 
  165.057, 2.78, 4.567, 8.34, 0.347, 0.099, 1.01, "", "", "", "", "", "", "", 
  "", 236., 4187., 1.455, 0.082, 222., 0.077, 0.059, 16.9, "tests performed", 
  "", "", "", "", "", "", "", "", "", 84.26, 2.8778*^6, 104.871, 38., 13.188, 
  8.643, 11803.431, 1.1, 304.195, 10.08, 7.1, 51.2, "", 2.89, 78.57, 0.795}, 
 {"ALB", "Europe", "Albania", "2020-04-15", 494., 19., 13.429, 25., 1., 
  0.429, 171.659, 6.602, 4.666, 8.687, 0.347, 0.149, 1.05, "", "", "", "", 
  "", "", "", "", 252., 4439., 1.542, 0.088, 224., 0.078, 0.06, 16.7, 
  "tests performed", "", "", "", "", "", "", "", "", "", 84.26, 2.8778*^6, 
  104.871, 38., 13.188, 8.643, 11803.431, 1.1, 304.195, 10.08, 7.1, 51.2, "", 
  2.89, 78.57, 0.795}, {"ALB", "Europe", "Albania", "2020-04-16", 518., 24., 
  15.571, 26., 1., 0.429, 179.999, 8.34, 5.411, 9.035, 0.347, 0.149, 1.08, 
  "", "", "", "", "", "", "", "", 269., 4708., 1.636, 0.093, 229., 0.08, 
  0.068, 14.7, "tests performed", "", "", "", "", "", "", "", "", "", 84.26, 
  2.8778*^6, 104.871, 38., 13.188, 8.643, 11803.431, 1.1, 304.195, 10.08, 
  7.1, 51.2, "", 2.89, 78.57, 0.795}, {"ALB", "Europe", "Albania", 
  "2020-04-17", 539., 21., 17.571, 26., 0., 0.429, 187.296, 7.297, 6.106, 
  9.035, 0., 0.149, 1.08, "", "", "", "", "", "", "", "", 253., 4961., 1.724, 
  0.088, 242., 0.084, 0.073, 13.8, "tests performed", "", "", "", "", "", "", 
  "", "", "", 84.26, 2.8778*^6, 104.871, 38., 13.188, 8.643, 11803.431, 1.1, 
  304.195, 10.08, 7.1, 51.2, "", 2.89, 78.57, 0.795}, 
 {"ALB", "Europe", "Albania", "2020-04-18", 548., 9., 16.429, 26., 0., 0.429, 
  190.423, 3.127, 5.709, 9.035, 0., 0.149, 1.07, "", "", "", "", "", "", "", 
  "", 231., 5192., 1.804, 0.08, 238., 0.083, 0.069, 14.5, "tests performed", 
  "", "", "", "", "", "", "", "", "", 89.81, 2.8778*^6, 104.871, 38., 13.188, 
  8.643, 11803.431, 1.1, 304.195, 10.08, 7.1, 51.2, "", 2.89, 78.57, 0.795}, 
 {"ALB", "Europe", "Albania", "2020-04-19", 562., 14., 16.571, 26., 0., 
  0.429, 195.288, 4.865, 5.758, 9.035, 0., 0.149, 1.1, "", "", "", "", "", 
  "", "", "", 231., 5423., 1.884, 0.08, 238., 0.083, 0.07, 14.4, 
  "tests performed", "", "", "", "", "", "", "", "", "", 89.81, 2.8778*^6, 
  104.871, 38., 13.188, 8.643, 11803.431, 1.1, 304.195, 10.08, 7.1, 51.2, "", 
  2.89, 78.57, 0.795}, {"ALB", "Europe", "Albania", "2020-04-20", 584., 22., 
  16.714, 26., 0., 0.429, 202.933, 7.645, 5.808, 9.035, 0., 0.149, 1.14, "", 
  "", "", "", "", "", "", "", 233., 5656., 1.965, 0.081, 244., 0.085, 0.068, 
  14.6, "tests performed", "", "", "", "", "", "", "", "", "", 89.81, 
  2.8778*^6, 104.871, 38., 13.188, 8.643, 11803.431, 1.1, 304.195, 10.08, 
  7.1, 51.2, "", 2.89, 78.57, 0.795}, {"ALB", "Europe", "Albania", 
  "2020-04-21", 609., 25., 19.143, 26., 0., 0.286, 211.62, 8.687, 6.652, 
  9.035, 0., 0.099, 1.16, "", "", "", "", "", "", "", "", 242., 5898., 2.049, 
  0.084, 244., 0.085, 0.078, 12.7, "tests performed", "", "", "", "", "", "", 
  "", "", "", 89.81, 2.8778*^6, 104.871, 38., 13.188, 8.643, 11803.431, 1.1, 
  304.195, 10.08, 7.1, 51.2, "", 2.89, 78.57, 0.795}, 
 {"ALB", "Europe", "Albania", "2020-04-22", 634., 25., 20., 27., 1., 0.286, 
  220.307, 8.687, 6.95, 9.382, 0.347, 0.099, 1.14, "", "", "", "", "", "", 
  "", "", 252., 6150., 2.137, 0.088, 244., 0.085, 0.082, 12.2, 
  "tests performed", "", "", "", "", "", "", "", "", "", 89.81, 2.8778*^6, 
  104.871, 38., 13.188, 8.643, 11803.431, 1.1, 304.195, 10.08, 7.1, 51.2, "", 
  2.89, 78.57, 0.795}, {"ALB", "Europe", "Albania", "2020-04-23", 663., 29., 
  20.714, 27., 0., 0.143, 230.384, 10.077, 7.198, 9.382, 0., 0.05, 1.11, "", 
  "", "", "", "", "", "", "", 240., 6390., 2.22, 0.083, 240., 0.083, 0.086, 
  11.6, "tests performed", "", "", "", "", "", "", "", "", "", 89.81, 
  2.8778*^6, 104.871, 38., 13.188, 8.643, 11803.431, 1.1, 304.195, 10.08, 
  7.1, 51.2, "", 2.89, 78.57, 0.795}, {"ALB", "Europe", "Albania", 
  "2020-04-24", 678., 15., 19.857, 27., 0., 0.143, 235.597, 5.212, 6.9, 
  9.382, 0., 0.05, 1.05, "", "", "", "", "", "", "", "", 259., 6649., 2.31, 
  0.09, 241., 0.084, 0.082, 12.1, "tests performed", "", "", "", "", "", "", 
  "", "", "", 89.81, 2.8778*^6, 104.871, 38., 13.188, 8.643, 11803.431, 1.1, 
  304.195, 10.08, 7.1, 51.2, "", 2.89, 78.57, 0.795}, 
 {"ALB", "Europe", "Albania", "2020-04-25", 712., 34., 23.429, 27., 0., 
  0.143, 247.411, 11.815, 8.141, 9.382, 0., 0.05, 1.02, "", "", "", "", "", 
  "", "", "", 247., 6896., 2.396, 0.086, 243., 0.084, 0.096, 10.4, 
  "tests performed", "", "", "", "", "", "", "", "", "", 89.81, 2.8778*^6, 
  104.871, 38., 13.188, 8.643, 11803.431, 1.1, 304.195, 10.08, 7.1, 51.2, "", 
  2.89, 78.57, 0.795}, {"ALB", "Europe", "Albania", "2020-04-26", 726., 14., 
  23.429, 28., 1., 0.286, 252.276, 4.865, 8.141, 9.73, 0.347, 0.099, 0.94, 
  "", "", "", "", "", "", "", "", 264., 7160., 2.488, 0.092, 248., 0.086, 
  0.094, 10.6, "tests performed", "", "", "", "", "", "", "", "", "", 89.81, 
  2.8778*^6, 104.871, 38., 13.188, 8.643, 11803.431, 1.1, 304.195, 10.08, 
  7.1, 51.2, "", 2.89, 78.57, 0.795}, {"ALB", "Europe", "Albania", 
  "2020-04-27", 736., 10., 21.714, 28., 0., 0.286, 255.751, 3.475, 7.545, 
  9.73, 0., 0.099, 0.86, "", "", "", "", "", "", "", "", 212., 7372., 2.562, 
  0.074, 245., 0.085, 0.089, 11.3, "tests performed", "", "", "", "", "", "", 
  "", "", "", 89.81, 2.8778*^6, 104.871, 38., 13.188, 8.643, 11803.431, 1.1, 
  304.195, 10.08, 7.1, 51.2, "", 2.89, 78.57, 0.795}, 
 {"ALB", "Europe", "Albania", "2020-04-28", 750., 14., 20.143, 30., 2., 
  0.571, 260.616, 4.865, 6.999, 10.425, 0.695, 0.199, 0.81, "", "", "", "", 
  "", "", "", "", 267., 7639., 2.654, 0.093, 249., 0.087, 0.081, 12.4, 
  "tests performed", "", "", "", "", "", "", "", "", "", 89.81, 2.8778*^6, 
  104.871, 38., 13.188, 8.643, 11803.431, 1.1, 304.195, 10.08, 7.1, 51.2, "", 
  2.89, 78.57, 0.795}, {"ALB", "Europe", "Albania", "2020-04-29", 766., 16., 
  18.857, 30., 0., 0.429, 266.176, 5.56, 6.553, 10.425, 0., 0.149, 0.75, "", 
  "", "", "", "", "", "", "", 270., 7909., 2.748, 0.094, 251., 0.087, 0.075, 
  13.3, "tests performed", "", "", "", "", "", "", "", "", "", 89.81, 
  2.8778*^6, 104.871, 38., 13.188, 8.643, 11803.431, 1.1, 304.195, 10.08, 
  7.1, 51.2, "", 2.89, 78.57, 0.795}, {"ALB", "Europe", "Albania", 
  "2020-04-30", 773., 7., 15.714, 31., 1., 0.571, 268.608, 2.432, 5.461, 
  10.772, 0.347, 0.199, 0.71, "", "", "", "", "", "", "", "", 225., 8134., 
  2.826, 0.078, 249., 0.087, 0.063, 15.8, "tests performed", "", "", "", "", 
  "", "", "", "", "", 89.81, 2.8778*^6, 104.871, 38., 13.188, 8.643, 
  11803.431, 1.1, 304.195, 10.08, 7.1, 51.2, "", 2.89, 78.57, 0.795}, 
 {"ALB", "Europe", "Albania", "2020-05-01", 782., 9., 14.857, 31., 0., 0.571, 
  271.735, 3.127, 5.163, 10.772, 0., 0.199, 0.7, "", "", "", "", "", "", "", 
  "", 245., 8379., 2.912, 0.085, 247., 0.086, 0.06, 16.6, "tests performed", 
  "", "", "", "", "", "", "", "", "", 89.81, 2.8778*^6, 104.871, 38., 13.188, 
  8.643, 11803.431, 1.1, 304.195, 10.08, 7.1, 51.2, "", 2.89, 78.57, 0.795}, 
 {"ALB", "Europe", "Albania", "2020-05-02", 789., 7., 11., 31., 0., 0.571, 
  274.168, 2.432, 3.822, 10.772, 0., 0.199, 0.7, "", "", "", "", "", "", "", 
  "", 171., 8550., 2.971, 0.059, 236., 0.082, 0.047, 21.5, "tests performed", 
  "", "", "", "", "", "", "", "", "", 89.81, 2.8778*^6, 104.871, 38., 13.188, 
  8.643, 11803.431, 1.1, 304.195, 10.08, 7.1, 51.2, "", 2.89, 78.57, 0.795}, 
 {"ALB", "Europe", "Albania", "2020-05-03", 795., 6., 9.857, 31., 0., 0.429, 
  276.253, 2.085, 3.425, 10.772, 0., 0.149, 0.73, "", "", "", "", "", "", "", 
  "", 197., 8747., 3.039, 0.068, 227., 0.079, 0.043, 23., "tests performed", 
  "", "", "", "", "", "", "", "", "", 89.81, 2.8778*^6, 104.871, 38., 13.188, 
  8.643, 11803.431, 1.1, 304.195, 10.08, 7.1, 51.2, "", 2.89, 78.57, 0.795}, 
 {"ALB", "Europe", "Albania", "2020-05-04", 803., 8., 9.571, 31., 0., 0.429, 
  279.033, 2.78, 3.326, 10.772, 0., 0.149, 0.77, "", "", "", "", "", "", "", 
  "", 140., 8887., 3.088, 0.049, 216., 0.075, 0.044, 22.6, "tests performed", 
  "", "", "", "", "", "", "", "", "", 89.81, 2.8778*^6, 104.871, 38., 13.188, 
  8.643, 11803.431, 1.1, 304.195, 10.08, 7.1, 51.2, "", 2.89, 78.57, 0.795}, 
 {"ALB", "Europe", "Albania", "2020-05-05", 820., 17., 10., 31., 0., 0.143, 
  284.94, 5.907, 3.475, 10.772, 0., 0.05, 0.81, "", "", "", "", "", "", "", 
  "", 270., 9157., 3.182, 0.094, 217., 0.075, 0.046, 21.7, "tests performed", 
  "", "", "", "", "", "", "", "", "", 89.81, 2.8778*^6, 104.871, 38., 13.188, 
  8.643, 11803.431, 1.1, 304.195, 10.08, 7.1, 51.2, "", 2.89, 78.57, 0.795}, 
 {"ALB", "Europe", "Albania", "2020-05-06", 832., 12., 9.429, 31., 0., 0.143, 
  289.11, 4.17, 3.276, 10.772, 0., 0.05, 0.8, "", "", "", "", "", "", "", "", 
  255., 9412., 3.271, 0.089, 215., 0.075, 0.044, 22.8, "tests performed", "", 
  "", "", "", "", "", "", "", "", 89.81, 2.8778*^6, 104.871, 38., 13.188, 
  8.643, 11803.431, 1.1, 304.195, 10.08, 7.1, 51.2, "", 2.89, 78.57, 0.795}, 
 {"ALB", "Europe", "Albania", "2020-05-07", 842., 10., 9.857, 31., 0., 0., 
  292.585, 3.475, 3.425, 10.772, 0., 0., 0.78, "", "", "", "", "", "", "", 
  "", 275., 9687., 3.366, 0.096, 222., 0.077, 0.044, 22.5, "tests performed", 
  "", "", "", "", "", "", "", "", "", 89.81, 2.8778*^6, 104.871, 38., 13.188, 
  8.643, 11803.431, 1.1, 304.195, 10.08, 7.1, 51.2, "", 2.89, 78.57, 0.795}, 
 {"ALB", "Europe", "Albania", "2020-05-08", 850., 8., 9.714, 31., 0., 0., 
  295.365, 2.78, 3.376, 10.772, 0., 0., 0.78, "", "", "", "", "", "", "", "", 
  238., 9925., 3.449, 0.083, 221., 0.077, 0.044, 22.8, "tests performed", "", 
  "", "", "", "", "", "", "", "", 89.81, 2.8778*^6, 104.871, 38., 13.188, 
  8.643, 11803.431, 1.1, 304.195, 10.08, 7.1, 51.2, "", 2.89, 78.57, 0.795}, 
 {"ALB", "Europe", "Albania", "2020-05-09", 856., 6., 9.571, 31., 0., 0., 
  297.449, 2.085, 3.326, 10.772, 0., 0., 0.79, "", "", "", "", "", "", "", 
  "", 224., 10149., 3.527, 0.078, 228., 0.079, 0.042, 23.8, 
  "tests performed", "", "", "", "", "", "", "", "", "", 89.81, 2.8778*^6, 
  104.871, 38., 13.188, 8.643, 11803.431, 1.1, 304.195, 10.08, 7.1, 51.2, "", 
  2.89, 78.57, 0.795}, {"ALB", "Europe", "Albania", "2020-05-10", 868., 12., 
  10.429, 31., 0., 0., 301.619, 4.17, 3.624, 10.772, 0., 0., 0.83, "", "", 
  "", "", "", "", "", "", 170., 10319., 3.586, 0.059, 225., 0.078, 0.046, 
  21.6, "tests performed", "", "", "", "", "", "", "", "", "", 89.81, 
  2.8778*^6, 104.871, 38., 13.188, 8.643, 11803.431, 1.1, 304.195, 10.08, 
  7.1, 51.2, "", 2.89, 78.57, 0.795}, {"ALB", "Europe", "Albania", 
  "2020-05-11", 872., 4., 9.857, 31., 0., 0., 303.009, 1.39, 3.425, 10.772, 
  0., 0., 0.84, "", "", "", "", "", "", "", "", 121., 10440., 3.628, 0.042, 
  222., 0.077, 0.044, 22.5, "tests performed", "", "", "", "", "", "", "", 
  "", "", 89.81, 2.8778*^6, 104.871, 38., 13.188, 8.643, 11803.431, 1.1, 
  304.195, 10.08, 7.1, 51.2, "", 2.89, 78.57, 0.795}, 
 {"ALB", "Europe", "Albania", "2020-05-12", 876., 4., 8., 31., 0., 0., 
  304.399, 1.39, 2.78, 10.772, 0., 0., 0.86, "", "", "", "", "", "", "", "", 
  243., 10683., 3.712, 0.084, 218., 0.076, 0.037, 27.2, "tests performed", 
  "", "", "", "", "", "", "", "", "", 89.81, 2.8778*^6, 104.871, 38., 13.188, 
  8.643, 11803.431, 1.1, 304.195, 10.08, 7.1, 51.2, "", 2.89, 78.57, 0.795}, 
 {"ALB", "Europe", "Albania", "2020-05-13", 880., 4., 6.857, 31., 0., 0., 
  305.789, 1.39, 2.383, 10.772, 0., 0., 0.93, "", "", "", "", "", "", "", "", 
  246., 10929., 3.798, 0.085, 217., 0.075, 0.032, 31.6, "tests performed", 
  "", "", "", "", "", "", "", "", "", 89.81, 2.8778*^6, 104.871, 38., 13.188, 
  8.643, 11803.431, 1.1, 304.195, 10.08, 7.1, 51.2, "", 2.89, 78.57, 0.795}, 
 {"ALB", "Europe", "Albania", "2020-05-14", 898., 18., 8., 31., 0., 0., 
  312.044, 6.255, 2.78, 10.772, 0., 0., 1.06, "", "", "", "", "", "", "", "", 
  191., 11120., 3.864, 0.066, 205., 0.071, 0.039, 25.6, "tests performed", 
  "", "", "", "", "", "", "", "", "", 89.81, 2.8778*^6, 104.871, 38., 13.188, 
  8.643, 11803.431, 1.1, 304.195, 10.08, 7.1, 51.2, "", 2.89, 78.57, 0.795}, 
 {"ALB", "Europe", "Albania", "2020-05-15", 916., 18., 9.429, 31., 0., 0., 
  318.299, 6.255, 3.276, 10.772, 0., 0., 1.1, "", "", "", "", "", "", "", "", 
  219., 11339., 3.94, 0.076, 202., 0.07, 0.047, 21.4, "tests performed", "", 
  "", "", "", "", "", "", "", "", 89.81, 2.8778*^6, 104.871, 38., 13.188, 
  8.643, 11803.431, 1.1, 304.195, 10.08, 7.1, 51.2, "", 2.89, 78.57, 0.795}, 
 {"ALB", "Europe", "Albania", "2020-05-16", 933., 17., 11., 31., 0., 0., 
  324.206, 5.907, 3.822, 10.772, 0., 0., 1.09, "", "", "", "", "", "", "", 
  "", 306., 11645., 4.046, 0.106, 214., 0.074, 0.051, 19.5, 
  "tests performed", "", "", "", "", "", "", "", "", "", 89.81, 2.8778*^6, 
  104.871, 38., 13.188, 8.643, 11803.431, 1.1, 304.195, 10.08, 7.1, 51.2, "", 
  2.89, 78.57, 0.795}, {"ALB", "Europe", "Albania", "2020-05-17", 946., 13., 
  11.143, 31., 0., 0., 328.723, 4.517, 3.872, 10.772, 0., 0., 1.03, "", "", 
  "", "", "", "", "", "", 260., 11905., 4.137, 0.09, 227., 0.079, 0.049, 
  20.4, "tests performed", "", "", "", "", "", "", "", "", "", 89.81, 
  2.8778*^6, 104.871, 38., 13.188, 8.643, 11803.431, 1.1, 304.195, 10.08, 
  7.1, 51.2, "", 2.89, 78.57, 0.795}, {"ALB", "Europe", "Albania", 
  "2020-05-18", 948., 2., 10.857, 31., 0., 0., 329.418, 0.695, 3.773, 10.772, 
  0., 0., 0.97, "", "", "", "", "", "", "", "", 168., 12073., 4.195, 0.058, 
  233., 0.081, 0.047, 21.5, "tests performed", "", "", "", "", "", "", "", 
  "", "", 83.33, 2.8778*^6, 104.871, 38., 13.188, 8.643, 11803.431, 1.1, 
  304.195, 10.08, 7.1, 51.2, "", 2.89, 78.57, 0.795}, 
 {"ALB", "Europe", "Albania", "2020-05-19", 949., 1., 10.429, 31., 0., 0., 
  329.766, 0.347, 3.624, 10.772, 0., 0., 0.94, "", "", "", "", "", "", "", 
  "", 177., 12250., 4.257, 0.062, 224., 0.078, 0.047, 21.5, 
  "tests performed", "", "", "", "", "", "", "", "", "", 83.33, 2.8778*^6, 
  104.871, 38., 13.188, 8.643, 11803.431, 1.1, 304.195, 10.08, 7.1, 51.2, "", 
  2.89, 78.57, 0.795}, {"ALB", "Europe", "Albania", "2020-05-20", 964., 15., 
  12., 31., 0., 0., 334.978, 5.212, 4.17, 10.772, 0., 0., 0.99, "", "", "", 
  "", "", "", "", "", 186., 12436., 4.321, 0.065, 215., 0.075, 0.056, 17.9, 
  "tests performed", "", "", "", "", "", "", "", "", "", 83.33, 2.8778*^6, 
  104.871, 38., 13.188, 8.643, 11803.431, 1.1, 304.195, 10.08, 7.1, 51.2, "", 
  2.89, 78.57, 0.795}, {"ALB", "Europe", "Albania", "2020-05-21", 969., 5., 
  10.143, 31., 0., 0., 336.716, 1.737, 3.525, 10.772, 0., 0., 1.01, "", "", 
  "", "", "", "", "", "", 204., 12640., 4.392, 0.071, 217., 0.075, 0.047, 
  21.4, "tests performed", "", "", "", "", "", "", "", "", "", 83.33, 
  2.8778*^6, 104.871, 38., 13.188, 8.643, 11803.431, 1.1, 304.195, 10.08, 
  7.1, 51.2, "", 2.89, 78.57, 0.795}, {"ALB", "Europe", "Albania", 
  "2020-05-22", 981., 12., 9.286, 31., 0., 0., 340.885, 4.17, 3.227, 10.772, 
  0., 0., 1.07, "", "", "", "", "", "", "", "", 174., 12814., 4.453, 0.06, 
  211., 0.073, 0.044, 22.7, "tests performed", "", "", "", "", "", "", "", 
  "", "", 83.33, 2.8778*^6, 104.871, 38., 13.188, 8.643, 11803.431, 1.1, 
  304.195, 10.08, 7.1, 51.2, "", 2.89, 78.57, 0.795}, 
 {"ALB", "Europe", "Albania", "2020-05-23", 989., 8., 8., 31., 0., 0., 
  343.665, 2.78, 2.78, 10.772, 0., 0., 1.13, "", "", "", "", "", "", "", "", 
  200., 13014., 4.522, 0.069, 196., 0.068, 0.041, 24.5, "tests performed", 
  "", "", "", "", "", "", "", "", "", 83.33, 2.8778*^6, 104.871, 38., 13.188, 
  8.643, 11803.431, 1.1, 304.195, 10.08, 7.1, 51.2, "", 2.89, 78.57, 0.795}, 
 {"ALB", "Europe", "Albania", "2020-05-24", 998., 9., 7.429, 32., 1., 0.143, 
  346.793, 3.127, 2.581, 11.12, 0.347, 0.05, 1.21, "", "", "", "", "", "", 
  "", "", 146., 13160., 4.573, 0.051, 179., 0.062, 0.042, 24.1, 
  "tests performed", "", "", "", "", "", "", "", "", "", 83.33, 2.8778*^6, 
  104.871, 38., 13.188, 8.643, 11803.431, 1.1, 304.195, 10.08, 7.1, 51.2, "", 
  2.89, 78.57, 0.795}, {"ALB", "Europe", "Albania", "2020-05-25", 1004., 6., 
  8., 32., 0., 0.143, 348.878, 2.085, 2.78, 11.12, 0., 0.05, 1.31, "", "", 
  "", "", "", "", "", "", 54., 13214., 4.592, 0.019, 163., 0.057, 0.049, 
  20.4, "tests performed", "", "", "", "", "", "", "", "", "", 83.33, 
  2.8778*^6, 104.871, 38., 13.188, 8.643, 11803.431, 1.1, 304.195, 10.08, 
  7.1, 51.2, "", 2.89, 78.57, 0.795}, {"ALB", "Europe", "Albania", 
  "2020-05-26", 1029., 25., 11.429, 33., 1., 0.286, 357.565, 8.687, 3.971, 
  11.467, 0.347, 0.099, 1.43, "", "", "", "", "", "", "", "", 173., 13387., 
  4.652, 0.06, 162., 0.056, 0.071, 14.2, "tests performed", "", "", "", "", 
  "", "", "", "", "", 86.11, 2.8778*^6, 104.871, 38., 13.188, 8.643, 
  11803.431, 1.1, 304.195, 10.08, 7.1, 51.2, "", 2.89, 78.57, 0.795}, 
 {"ALB", "Europe", "Albania", "2020-05-27", 1050., 21., 12.286, 33., 0., 
  0.286, 364.862, 7.297, 4.269, 11.467, 0., 0.099, 1.45, "", "", "", "", "", 
  "", "", "", 262., 13649., 4.743, 0.091, 173., 0.06, 0.071, 14.1, 
  "tests performed", "", "", "", "", "", "", "", "", "", 86.11, 2.8778*^6, 
  104.871, 38., 13.188, 8.643, 11803.431, 1.1, 304.195, 10.08, 7.1, 51.2, "", 
  2.89, 78.57, 0.795}, {"ALB", "Europe", "Albania", "2020-05-28", 1076., 26., 
  15.286, 33., 0., 0.286, 373.897, 9.035, 5.312, 11.467, 0., 0.099, 1.45, "", 
  "", "", "", "", "", "", "", 225., 13874., 4.821, 0.078, 176., 0.061, 0.087, 
  11.5, "tests performed", "", "", "", "", "", "", "", "", "", 86.11, 
  2.8778*^6, 104.871, 38., 13.188, 8.643, 11803.431, 1.1, 304.195, 10.08, 
  7.1, 51.2, "", 2.89, 78.57, 0.795}, {"ALB", "Europe", "Albania", 
  "2020-05-29", 1099., 23., 16.857, 33., 0., 0.286, 381.889, 7.992, 5.858, 
  11.467, 0., 0.099, 1.4, "", "", "", "", "", "", "", "", 276., 14150., 
  4.917, 0.096, 191., 0.066, 0.088, 11.3, "tests performed", "", "", "", "", 
  "", "", "", "", "", 86.11, 2.8778*^6, 104.871, 38., 13.188, 8.643, 
  11803.431, 1.1, 304.195, 10.08, 7.1, 51.2, "", 2.89, 78.57, 0.795}, 
 {"ALB", "Europe", "Albania", "2020-05-30", 1122., 23., 19., 33., 0., 0.286, 
  389.881, 7.992, 6.602, 11.467, 0., 0.099, 1.33, "", "", "", "", "", "", "", 
  "", 229., 14379., 4.997, 0.08, 195., 0.068, 0.097, 10.3, "tests performed", 
  "", "", "", "", "", "", "", "", "", 86.11, 2.8778*^6, 104.871, 38., 13.188, 
  8.643, 11803.431, 1.1, 304.195, 10.08, 7.1, 51.2, "", 2.89, 78.57, 0.795}, 
 {"ALB", "Europe", "Albania", "2020-05-31", 1137., 15., 19.857, 33., 0., 
  0.143, 395.093, 5.212, 6.9, 11.467, 0., 0.05, 1.26, "", "", "", "", "", "", 
  "", "", 225., 14604., 5.075, 0.078, 206., 0.072, 0.096, 10.4, 
  "tests performed", "", "", "", "", "", "", "", "", "", 86.11, 2.8778*^6, 
  104.871, 38., 13.188, 8.643, 11803.431, 1.1, 304.195, 10.08, 7.1, 51.2, "", 
  2.89, 78.57, 0.795}, {"ALB", "Europe", "Albania", "2020-06-01", 1143., 6., 
  19.857, 33., 0., 0.143, 397.178, 2.085, 6.9, 11.467, 0., 0.05, 1.21, "", 
  "", "", "", "", "", "", "", 102., 14706., 5.11, 0.035, 213., 0.074, 0.093, 
  10.7, "tests performed", "", "", "", "", "", "", "", "", "", 71.3, 
  2.8778*^6, 104.871, 38., 13.188, 8.643, 11803.431, 1.1, 304.195, 10.08, 
  7.1, 51.2, "", 2.89, 78.57, 0.795}, {"ALB", "Europe", "Albania", 
  "2020-06-02", 1164., 21., 19.286, 33., 0., 0., 404.476, 7.297, 6.702, 
  11.467, 0., 0., 1.19, "", "", "", "", "", "", "", "", 243., 14949., 5.195, 
  0.084, 223., 0.077, 0.086, 11.6, "tests performed", "", "", "", "", "", "", 
  "", "", "", 71.3, 2.8778*^6, 104.871, 38., 13.188, 8.643, 11803.431, 1.1, 
  304.195, 10.08, 7.1, 51.2, "", 2.89, 78.57, 0.795}, 
 {"ALB", "Europe", "Albania", "2020-06-03", 1184., 20., 19.143, 33., 0., 0., 
  411.425, 6.95, 6.652, 11.467, 0., 0., 1.18, "", "", "", "", "", "", "", "", 
  297., 15246., 5.298, 0.103, 228., 0.079, 0.084, 11.9, "tests performed", 
  "", "", "", "", "", "", "", "", "", 71.3, 2.8778*^6, 104.871, 38., 13.188, 
  8.643, 11803.431, 1.1, 304.195, 10.08, 7.1, 51.2, "", 2.89, 78.57, 0.795}, 
 {"ALB", "Europe", "Albania", "2020-06-04", 1197., 13., 17.286, 33., 0., 0., 
  415.943, 4.517, 6.007, 11.467, 0., 0., 1.18, "", "", "", "", "", "", "", 
  "", 282., 15528., 5.396, 0.098, 236., 0.082, 0.073, 13.7, 
  "tests performed", "", "", "", "", "", "", "", "", "", 71.3, 2.8778*^6, 
  104.871, 38., 13.188, 8.643, 11803.431, 1.1, 304.195, 10.08, 7.1, 51.2, "", 
  2.89, 78.57, 0.795}, {"ALB", "Europe", "Albania", "2020-06-05", 1212., 15., 
  16.143, 33., 0., 0., 421.155, 5.212, 5.609, 11.467, 0., 0., 1.22, "", "", 
  "", "", "", "", "", "", 162., 15690., 5.452, 0.056, 220., 0.076, 0.073, 
  13.6, "tests performed", "", "", "", "", "", "", "", "", "", 71.3, 
  2.8778*^6, 104.871, 38., 13.188, 8.643, 11803.431, 1.1, 304.195, 10.08, 
  7.1, 51.2, "", 2.89, 78.57, 0.795}, {"ALB", "Europe", "Albania", 
  "2020-06-06", 1232., 20., 15.714, 34., 1., 0.143, 428.105, 6.95, 5.461, 
  11.815, 0.347, 0.05, 1.28, "", "", "", "", "", "", "", "", 253., 15943., 
  5.54, 0.088, 223., 0.077, 0.07, 14.2, "tests performed", "", "", "", "", 
  "", "", "", "", "", 71.3, 2.8778*^6, 104.871, 38., 13.188, 8.643, 
  11803.431, 1.1, 304.195, 10.08, 7.1, 51.2, "", 2.89, 78.57, 0.795}, 
 {"ALB", "Europe", "Albania", "2020-06-07", 1246., 14., 15.571, 34., 0., 
  0.143, 432.97, 4.865, 5.411, 11.815, 0., 0.05, 1.34, "", "", "", "", "", 
  "", "", "", 193., 16136., 5.607, 0.067, 219., 0.076, 0.071, 14.1, 
  "tests performed", "", "", "", "", "", "", "", "", "", 71.3, 2.8778*^6, 
  104.871, 38., 13.188, 8.643, 11803.431, 1.1, 304.195, 10.08, 7.1, 51.2, "", 
  2.89, 78.57, 0.795}, {"ALB", "Europe", "Albania", "2020-06-08", 1263., 17., 
  17.143, 34., 0., 0.143, 438.877, 5.907, 5.957, 11.815, 0., 0.05, 1.44, "", 
  "", "", "", "", "", "", "", 102., 16238., 5.643, 0.035, 219., 0.076, 0.078, 
  12.8, "tests performed", "", "", "", "", "", "", "", "", "", 71.3, 
  2.8778*^6, 104.871, 38., 13.188, 8.643, 11803.431, 1.1, 304.195, 10.08, 
  7.1, 51.2, "", 2.89, 78.57, 0.795}, {"ALB", "Europe", "Albania", 
  "2020-06-09", 1299., 36., 19.286, 34., 0., 0.143, 451.386, 12.51, 6.702, 
  11.815, 0., 0.05, 1.54, "", "", "", "", "", "", "", "", 359., 16597., 
  5.767, 0.125, 235., 0.082, 0.082, 12.2, "tests performed", "", "", "", "", 
  "", "", "", "", "", 71.3, 2.8778*^6, 104.871, 38., 13.188, 8.643, 
  11803.431, 1.1, 304.195, 10.08, 7.1, 51.2, "", 2.89, 78.57, 0.795}, 
 {"ALB", "Europe", "Albania", "2020-06-10", 1341., 42., 22.429, 34., 0., 
  0.143, 465.981, 14.594, 7.794, 11.815, 0., 0.05, 1.6, "", "", "", "", "", 
  "", "", "", 311., 16908., 5.875, 0.108, 237., 0.082, 0.095, 10.6, 
  "tests performed", "", "", "", "", "", "", "", "", "", 71.3, 2.8778*^6, 
  104.871, 38., 13.188, 8.643, 11803.431, 1.1, 304.195, 10.08, 7.1, 51.2, "", 
  2.89, 78.57, 0.795}, {"ALB", "Europe", "Albania", "2020-06-11", 1385., 44., 
  26.857, 35., 1., 0.286, 481.27, 15.289, 9.333, 12.162, 0.347, 0.099, 1.62, 
  "", "", "", "", "", "", "", "", 291., 17199., 5.976, 0.101, 239., 0.083, 
  0.112, 8.9, "tests performed", "", "", "", "", "", "", "", "", "", 71.3, 
  2.8778*^6, 104.871, 38., 13.188, 8.643, 11803.431, 1.1, 304.195, 10.08, 
  7.1, 51.2, "", 2.89, 78.57, 0.795}, {"ALB", "Europe", "Albania", 
  "2020-06-12", 1416., 31., 29.143, 36., 1., 0.429, 492.043, 10.772, 10.127, 
  12.51, 0.347, 0.149, 1.62, "", "", "", "", "", "", "", "", 300., 17499., 
  6.081, 0.104, 258., 0.09, 0.113, 8.9, "tests performed", "", "", "", "", 
  "", "", "", "", "", 71.3, 2.8778*^6, 104.871, 38., 13.188, 8.643, 
  11803.431, 1.1, 304.195, 10.08, 7.1, 51.2, "", 2.89, 78.57, 0.795}, 
 {"ALB", "Europe", "Albania", "2020-06-13", 1464., 48., 33.143, 36., 0., 
  0.286, 508.722, 16.679, 11.517, 12.51, 0., 0.099, 1.65, "", "", "", "", "", 
  "", "", "", 270., 17769., 6.175, 0.094, 261., 0.091, 0.127, 7.9, 
  "tests performed", "", "", "", "", "", "", "", "", "", 71.3, 2.8778*^6, 
  104.871, 38., 13.188, 8.643, 11803.431, 1.1, 304.195, 10.08, 7.1, 51.2, "", 
  2.89, 78.57, 0.795}, {"ALB", "Europe", "Albania", "2020-06-14", 1521., 57., 
  39.286, 36., 0., 0.286, 528.529, 19.807, 13.651, 12.51, 0., 0.099, 1.66, 
  "", "", "", "", "", "", "", "", 362., 18131., 6.3, 0.126, 285., 0.099, 
  0.138, 7.3, "tests performed", "", "", "", "", "", "", "", "", "", 71.3, 
  2.8778*^6, 104.871, 38., 13.188, 8.643, 11803.431, 1.1, 304.195, 10.08, 
  7.1, 51.2, "", 2.89, 78.57, 0.795}, {"ALB", "Europe", "Albania", 
  "2020-06-15", 1590., 69., 46.714, 36., 0., 0.286, 552.505, 23.977, 16.233, 
  12.51, 0., 0.099, 1.65, "", "", "", "", "", "", "", "", 319., 18450., 
  6.411, 0.111, 316., 0.11, 0.148, 6.8, "tests performed", "", "", "", "", 
  "", "", "", "", "", 71.3, 2.8778*^6, 104.871, 38., 13.188, 8.643, 
  11803.431, 1.1, 304.195, 10.08, 7.1, 51.2, "", 2.89, 78.57, 0.795}, 
 {"ALB", "Europe", "Albania", "2020-06-16", 1672., 82., 53.286, 37., 1., 
  0.429, 580.999, 28.494, 18.516, 12.857, 0.347, 0.149, 1.57, "", "", "", "", 
  "", "", "", "", 364., 18814., 6.538, 0.126, 317., 0.11, 0.168, 5.9, 
  "tests performed", "", "", "", "", "", "", "", "", "", 71.3, 2.8778*^6, 
  104.871, 38., 13.188, 8.643, 11803.431, 1.1, 304.195, 10.08, 7.1, 51.2, "", 
  2.89, 78.57, 0.795}, {"ALB", "Europe", "Albania", "2020-06-17", 1722., 50., 
  54.429, 38., 1., 0.571, 598.374, 17.374, 18.913, 13.205, 0.347, 0.199, 
  1.47, "", "", "", "", "", "", "", "", 333., 19147., 6.653, 0.116, 320., 
  0.111, 0.17, 5.9, "tests performed", "", "", "", "", "", "", "", "", "", 
  71.3, 2.8778*^6, 104.871, 38., 13.188, 8.643, 11803.431, 1.1, 304.195, 
  10.08, 7.1, 51.2, "", 2.89, 78.57, 0.795}, {"ALB", "Europe", "Albania", 
  "2020-06-18", 1788., 66., 57.571, 39., 1., 0.571, 621.308, 22.934, 20.005, 
  13.552, 0.347, 0.199, 1.4, "", "", "", "", "", "", "", "", 280., 19427., 
  6.751, 0.097, 318., 0.111, 0.181, 5.5, "tests performed", "", "", "", "", 
  "", "", "", "", "", 71.3, 2.8778*^6, 104.871, 38., 13.188, 8.643, 
  11803.431, 1.1, 304.195, 10.08, 7.1, 51.2, "", 2.89, 78.57, 0.795}, 
 {"ALB", "Europe", "Albania", "2020-06-19", 1838., 50., 60.286, 42., 3., 
  0.857, 638.682, 17.374, 20.949, 14.594, 1.042, 0.298, 1.33, "", "", "", "", 
  "", "", "", "", 330., 19757., 6.865, 0.115, 323., 0.112, 0.187, 5.4, 
  "tests performed", "", "", "", "", "", "", "", "", "", 71.3, 2.8778*^6, 
  104.871, 38., 13.188, 8.643, 11803.431, 1.1, 304.195, 10.08, 7.1, 51.2, "", 
  2.89, 78.57, 0.795}, {"ALB", "Europe", "Albania", "2020-06-20", 1891., 53., 
  61., 43., 1., 1., 657.099, 18.417, 21.197, 14.942, 0.347, 0.347, 1.29, "", 
  "", "", "", "", "", "", "", 320., 20077., 6.977, 0.111, 330., 0.115, 0.185, 
  5.4, "tests performed", "", "", "", "", "", "", "", "", "", 71.3, 
  2.8778*^6, 104.871, 38., 13.188, 8.643, 11803.431, 1.1, 304.195, 10.08, 
  7.1, 51.2, "", 2.89, 78.57, 0.795}, {"ALB", "Europe", "Albania", 
  "2020-06-21", 1962., 71., 63., 44., 1., 1.143, 681.771, 24.672, 21.892, 
  15.289, 0.347, 0.397, 1.26, "", "", "", "", "", "", "", "", 327., 20404., 
  7.09, 0.114, 325., 0.113, 0.194, 5.2, "tests performed", "", "", "", "", 
  "", "", "", "", "", 71.3, 2.8778*^6, 104.871, 38., 13.188, 8.643, 
  11803.431, 1.1, 304.195, 10.08, 7.1, 51.2, "", 2.89, 78.57, 0.795}, 
 {"ALB", "Europe", "Albania", "2020-06-22", 1995., 33., 57.857, 44., 0., 
  1.143, 693.238, 11.467, 20.105, 15.289, 0., 0.397, 1.22, "", "", "", "", 
  "", "", "", "", 239., 20643., 7.173, 0.083, 313., 0.109, 0.185, 5.4, 
  "tests performed", "", "", "", "", "", "", "", "", "", 68.52, 2.8778*^6, 
  104.871, 38., 13.188, 8.643, 11803.431, 1.1, 304.195, 10.08, 7.1, 51.2, "", 
  2.89, 78.57, 0.795}, {"ALB", "Europe", "Albania", "2020-06-23", 2047., 52., 
  53.571, 45., 1., 1.143, 711.307, 18.069, 18.615, 15.637, 0.347, 0.397, 
  1.21, "", "", "", "", "", "", "", "", 328., 20971., 7.287, 0.114, 308., 
  0.107, 0.174, 5.7, "tests performed", "", "", "", "", "", "", "", "", "", 
  68.52, 2.8778*^6, 104.871, 38., 13.188, 8.643, 11803.431, 1.1, 304.195, 
  10.08, 7.1, 51.2, "", 2.89, 78.57, 0.795}, {"ALB", "Europe", "Albania", 
  "2020-06-24", 2114., 67., 56., 47., 2., 1.286, 734.589, 23.282, 19.459, 
  16.332, 0.695, 0.447, 1.22, "", "", "", "", "", "", "", "", 347., 21318., 
  7.408, 0.121, 310., 0.108, 0.181, 5.5, "tests performed", "", "", "", "", 
  "", "", "", "", "", 68.52, 2.8778*^6, 104.871, 38., 13.188, 8.643, 
  11803.431, 1.1, 304.195, 10.08, 7.1, 51.2, "", 2.89, 78.57, 0.795}, 
 {"ALB", "Europe", "Albania", "2020-06-25", 2192., 78., 57.714, 49., 2., 
  1.429, 761.693, 27.104, 20.055, 17.027, 0.695, 0.496, 1.23, "", "", "", "", 
  "", "", "", "", 344., 21662., 7.527, 0.12, 319., 0.111, 0.181, 5.5, 
  "tests performed", "", "", "", "", "", "", "", "", "", 68.52, 2.8778*^6, 
  104.871, 38., 13.188, 8.643, 11803.431, 1.1, 304.195, 10.08, 7.1, 51.2, "", 
  2.89, 78.57, 0.795}, {"ALB", "Europe", "Albania", "2020-06-26", 2269., 77., 
  61.571, 51., 2., 1.286, 788.45, 26.757, 21.395, 17.722, 0.695, 0.447, 1.22, 
  "", "", "", "", "", "", "", "", 402., 22064., 7.667, 0.14, 330., 0.115, 
  0.187, 5.4, "tests performed", "", "", "", "", "", "", "", "", "", 68.52, 
  2.8778*^6, 104.871, 38., 13.188, 8.643, 11803.431, 1.1, 304.195, 10.08, 
  7.1, 51.2, "", 2.89, 78.57, 0.795}, {"ALB", "Europe", "Albania", 
  "2020-06-27", 2330., 61., 62.714, 53., 2., 1.429, 809.646, 21.197, 21.792, 
  18.417, 0.695, 0.496, 1.19, "", "", "", "", "", "", "", "", 355., 22419., 
  7.79, 0.123, 335., 0.116, 0.187, 5.3, "tests performed", "", "", "", "", 
  "", "", "", "", "", 68.52, 2.8778*^6, 104.871, 38., 13.188, 8.643, 
  11803.431, 1.1, 304.195, 10.08, 7.1, 51.2, "", 2.89, 78.57, 0.795}, 
 {"ALB", "Europe", "Albania", "2020-06-28", 2402., 72., 62.857, 55., 2., 
  1.571, 834.665, 25.019, 21.842, 19.112, 0.695, 0.546, 1.18, "", "", "", "", 
  "", "", "", "", 374., 22793., 7.92, 0.13, 341., 0.118, 0.184, 5.4, 
  "tests performed", "", "", "", "", "", "", "", "", "", 68.52, 2.8778*^6, 
  104.871, 38., 13.188, 8.643, 11803.431, 1.1, 304.195, 10.08, 7.1, 51.2, "", 
  2.89, 78.57, 0.795}, {"ALB", "Europe", "Albania", "2020-06-29", 2466., 64., 
  67.286, 58., 3., 2., 856.905, 22.239, 23.381, 20.154, 1.042, 0.695, 1.16, 
  "", "", "", "", "", "", "", "", 371., 23164., 8.049, 0.129, 360., 0.125, 
  0.187, 5.4, "tests performed", "", "", "", "", "", "", "", "", "", 68.52, 
  2.8778*^6, 104.871, 38., 13.188, 8.643, 11803.431, 1.1, 304.195, 10.08, 
  7.1, 51.2, "", 2.89, 78.57, 0.795}, {"ALB", "Europe", "Albania", 
  "2020-06-30", 2535., 69., 69.714, 62., 4., 2.429, 880.881, 23.977, 24.225, 
  21.544, 1.39, 0.844, 1.13, "", "", "", "", "", "", "", "", 371., 23535., 
  8.178, 0.129, 366., 0.127, 0.19, 5.3, "tests performed", "", "", "", "", 
  "", "", "", "", "", 68.52, 2.8778*^6, 104.871, 38., 13.188, 8.643, 
  11803.431, 1.1, 304.195, 10.08, 7.1, 51.2, "", 2.89, 78.57, 0.795}, 
 {"ALB", "Europe", "Albania", "2020-07-01", 2580., 45., 66.571, 65., 3., 
  2.571, 896.518, 15.637, 23.133, 22.587, 1.042, 0.894, 1.12, "", "", "", "", 
  "", "", "", "", 269., 23804., 8.272, 0.093, 355., 0.123, 0.188, 5.3, 
  "tests performed", "", "", "", "", "", "", "", "", "", 68.52, 2.8778*^6, 
  104.871, 38., 13.188, 8.643, 11803.431, 1.1, 304.195, 10.08, 7.1, 51.2, "", 
  2.89, 78.57, 0.795}, {"ALB", "Europe", "Albania", "2020-07-02", 2662., 82., 
  67.143, 69., 4., 2.857, 925.012, 28.494, 23.331, 23.977, 1.39, 0.993, 1.14, 
  "", "", "", "", "", "", "", "", 368., 24172., 8.399, 0.128, 359., 0.125, 
  0.187, 5.3, "tests performed", "", "", "", "", "", "", "", "", "", 68.52, 
  2.8778*^6, 104.871, 38., 13.188, 8.643, 11803.431, 1.1, 304.195, 10.08, 
  7.1, 51.2, "", 2.89, 78.57, 0.795}, {"ALB", "Europe", "Albania", 
  "2020-07-03", 2752., 90., 69., 72., 3., 3., 956.286, 31.274, 23.977, 
  25.019, 1.042, 1.042, 1.15, "", "", "", "", "", "", "", "", 362., 24534., 
  8.525, 0.126, 353., 0.123, 0.195, 5.1, "tests performed", "", "", "", "", 
  "", "", "", "", "", 68.52, 2.8778*^6, 104.871, 38., 13.188, 8.643, 
  11803.431, 1.1, 304.195, 10.08, 7.1, 51.2, "", 2.89, 78.57, 0.795}, 
 {"ALB", "Europe", "Albania", "2020-07-04", 2819., 67., 69.857, 74., 2., 3., 
  979.568, 23.282, 24.274, 25.714, 0.695, 1.042, 1.14, "", "", "", "", "", 
  "", "", "", 376., 24910., 8.656, 0.131, 356., 0.124, 0.196, 5.1, 
  "tests performed", "", "", "", "", "", "", "", "", "", 68.52, 2.8778*^6, 
  104.871, 38., 13.188, 8.643, 11803.431, 1.1, 304.195, 10.08, 7.1, 51.2, "", 
  2.89, 78.57, 0.795}, {"ALB", "Europe", "Albania", "2020-07-05", 2893., 74., 
  70.143, 76., 2., 3., 1005.282, 25.714, 24.374, 26.409, 0.695, 1.042, 1.13, 
  "", "", "", "", "", "", "", "", 392., 25302., 8.792, 0.136, 358., 0.124, 
  0.196, 5.1, "tests performed", "", "", "", "", "", "", "", "", "", 68.52, 
  2.8778*^6, 104.871, 38., 13.188, 8.643, 11803.431, 1.1, 304.195, 10.08, 
  7.1, 51.2, "", 2.89, 78.57, 0.795}, {"ALB", "Europe", "Albania", 
  "2020-07-06", 2964., 71., 71.143, 79., 3., 3., 1029.953, 24.672, 24.721, 
  27.452, 1.042, 1.042, 1.13, "", "", "", "", "", "", "", "", 459., 25761., 
  8.952, 0.159, 371., 0.129, 0.192, 5.2, "tests performed", "", "", "", "", 
  "", "", "", "", "", 62.96, 2.8778*^6, 104.871, 38., 13.188, 8.643, 
  11803.431, 1.1, 304.195, 10.08, 7.1, 51.2, "", 2.89, 78.57, 0.795}, 
 {"ALB", "Europe", "Albania", "2020-07-07", 3038., 74., 71.857, 81., 2., 
  2.714, 1055.668, 25.714, 24.969, 28.147, 0.695, 0.943, 1.12, "", "", "", 
  "", "", "", "", "", 409., 26170., 9.094, 0.142, 376., 0.131, 0.191, 5.2, 
  "tests performed", "", "", "", "", "", "", "", "", "", 62.96, 2.8778*^6, 
  104.871, 38., 13.188, 8.643, 11803.431, 1.1, 304.195, 10.08, 7.1, 51.2, "", 
  2.89, 78.57, 0.795}, {"ALB", "Europe", "Albania", "2020-07-08", 3106., 68., 
  75.143, 83., 2., 2.571, 1079.297, 23.629, 26.111, 28.841, 0.695, 0.894, 
  1.13, "", "", "", "", "", "", "", "", 397., 26567., 9.232, 0.138, 395., 
  0.137, 0.19, 5.3, "tests performed", "", "", "", "", "", "", "", "", "", 
  62.96, 2.8778*^6, 104.871, 38., 13.188, 8.643, 11803.431, 1.1, 304.195, 
  10.08, 7.1, 51.2, "", 2.89, 78.57, 0.795}, {"ALB", "Europe", "Albania", 
  "2020-07-09", 3188., 82., 75.143, 83., 0., 2., 1107.791, 28.494, 26.111, 
  28.841, 0., 0.695, 1.14, "", "", "", "", "", "", "", "", 401., 26968., 
  9.371, 0.139, 399., 0.139, 0.188, 5.3, "tests performed", "", "", "", "", 
  "", "", "", "", "", 62.96, 2.8778*^6, 104.871, 38., 13.188, 8.643, 
  11803.431, 1.1, 304.195, 10.08, 7.1, 51.2, "", 2.89, 78.57, 0.795}, 
 {"ALB", "Europe", "Albania", "2020-07-10", 3278., 90., 75.143, 85., 2., 
  1.857, 1139.065, 31.274, 26.111, 29.536, 0.695, 0.645, 1.16, "", "", "", 
  "", "", "", "", "", 420., 27388., 9.517, 0.146, 408., 0.142, 0.184, 5.4, 
  "tests performed", "", "", "", "", "", "", "", "", "", 62.96, 2.8778*^6, 
  104.871, 38., 13.188, 8.643, 11803.431, 1.1, 304.195, 10.08, 7.1, 51.2, "", 
  2.89, 78.57, 0.795}, {"ALB", "Europe", "Albania", "2020-07-11", 3371., 93., 
  78.857, 89., 4., 2.143, 1171.381, 32.316, 27.402, 30.926, 1.39, 0.745, 
  1.17, "", "", "", "", "", "", "", "", 420., 27808., 9.663, 0.146, 414., 
  0.144, 0.19, 5.3, "tests performed", "", "", "", "", "", "", "", "", "", 
  62.96, 2.8778*^6, 104.871, 38., 13.188, 8.643, 11803.431, 1.1, 304.195, 
  10.08, 7.1, 51.2, "", 2.89, 78.57, 0.795}, {"ALB", "Europe", "Albania", 
  "2020-07-12", 3454., 83., 80.143, 93., 4., 2.429, 1200.222, 28.841, 27.849, 
  32.316, 1.39, 0.844, 1.17, "", "", "", "", "", "", "", "", 420., 28228., 
  9.809, 0.146, 418., 0.145, 0.192, 5.2, "tests performed", "", "", "", "", 
  "", "", "", "", "", 62.96, 2.8778*^6, 104.871, 38., 13.188, 8.643, 
  11803.431, 1.1, 304.195, 10.08, 7.1, 51.2, "", 2.89, 78.57, 0.795}, 
 {"ALB", "Europe", "Albania", "2020-07-13", 3571., 117., 86.714, 95., 2., 
  2.286, 1240.878, 40.656, 30.132, 33.011, 0.695, 0.794, 1.17, "", "", "", 
  "", "", "", "", "", 585., 28813., 10.012, 0.203, 436., 0.152, 0.199, 5., 
  "tests performed", "", "", "", "", "", "", "", "", "", 62.96, 2.8778*^6, 
  104.871, 38., 13.188, 8.643, 11803.431, 1.1, 304.195, 10.08, 7.1, 51.2, "", 
  2.89, 78.57, 0.795}, {"ALB", "Europe", "Albania", "2020-07-14", 3667., 96., 
  89.857, 97., 2., 2.286, 1274.237, 33.359, 31.224, 33.706, 0.695, 0.794, 
  1.13, "", "", "", "", "", "", "", "", 451., 29264., 10.169, 0.157, 442., 
  0.154, 0.203, 4.9, "tests performed", "", "", "", "", "", "", "", "", "", 
  62.96, 2.8778*^6, 104.871, 38., 13.188, 8.643, 11803.431, 1.1, 304.195, 
  10.08, 7.1, 51.2, "", 2.89, 78.57, 0.795}, {"ALB", "Europe", "Albania", 
  "2020-07-15", 3752., 85., 92.286, 101., 4., 2.571, 1303.774, 29.536, 
  32.068, 35.096, 1.39, 0.894, 1.11, "", "", "", "", "", "", "", "", 361., 
  29625., 10.294, 0.125, 437., 0.152, 0.211, 4.7, "tests performed", "", "", 
  "", "", "", "", "", "", "", 62.96, 2.8778*^6, 104.871, 38., 13.188, 8.643, 
  11803.431, 1.1, 304.195, 10.08, 7.1, 51.2, "", 2.89, 78.57, 0.795}, 
 {"ALB", "Europe", "Albania", "2020-07-16", 3851., 99., 94.714, 104., 3., 3., 
  1338.175, 34.401, 32.912, 36.139, 1.042, 1.042, 1.09, "", "", "", "", "", 
  "", "", "", 425., 30050., 10.442, 0.148, 440., 0.153, 0.215, 4.6, 
  "tests performed", "", "", "", "", "", "", "", "", "", 62.96, 2.8778*^6, 
  104.871, 38., 13.188, 8.643, 11803.431, 1.1, 304.195, 10.08, 7.1, 51.2, "", 
  2.89, 78.57, 0.795}, {"ALB", "Europe", "Albania", "2020-07-17", 3906., 55., 
  89.714, 107., 3., 3.143, 1357.287, 19.112, 31.175, 37.181, 1.042, 1.092, 
  1.07, "", "", "", "", "", "", "", "", 431., 30481., 10.592, 0.15, 442., 
  0.154, 0.203, 4.9, "tests performed", "", "", "", "", "", "", "", "", "", 
  62.96, 2.8778*^6, 104.871, 38., 13.188, 8.643, 11803.431, 1.1, 304.195, 
  10.08, 7.1, 51.2, "", 2.89, 78.57, 0.795}, {"ALB", "Europe", "Albania", 
  "2020-07-18", 4008., 102., 91., 111., 4., 3.143, 1392.731, 35.444, 31.621, 
  38.571, 1.39, 1.092, 1.08, "", "", "", "", "", "", "", "", 501., 30982., 
  10.766, 0.174, 453., 0.157, 0.201, 5., "tests performed", "", "", "", "", 
  "", "", "", "", "", 62.96, 2.8778*^6, 104.871, 38., 13.188, 8.643, 
  11803.431, 1.1, 304.195, 10.08, 7.1, 51.2, "", 2.89, 78.57, 0.795}, 
 {"ALB", "Europe", "Albania", "2020-07-19", 4090., 82., 90.857, 112., 1., 
  2.714, 1421.225, 28.494, 31.572, 38.919, 0.347, 0.943, 1.07, "", "", "", 
  "", "", "", "", "", 331., 31313., 10.881, 0.115, 441., 0.153, 0.206, 4.9, 
  "tests performed", "", "", "", "", "", "", "", "", "", 62.96, 2.8778*^6, 
  104.871, 38., 13.188, 8.643, 11803.431, 1.1, 304.195, 10.08, 7.1, 51.2, "", 
  2.89, 78.57, 0.795}, {"ALB", "Europe", "Albania", "2020-07-20", 4171., 81., 
  85.714, 113., 1., 2.571, 1449.371, 28.147, 29.785, 39.266, 0.347, 0.894, 
  1.08, "", "", "", "", "", "", "", "", 267., 31580., 10.974, 0.093, 395., 
  0.137, 0.217, 4.6, "tests performed", "", "", "", "", "", "", "", "", "", 
  62.96, 2.8778*^6, 104.871, 38., 13.188, 8.643, 11803.431, 1.1, 304.195, 
  10.08, 7.1, 51.2, "", 2.89, 78.57, 0.795}, {"ALB", "Europe", "Albania", 
  "2020-07-21", 4290., 119., 89., 117., 4., 2.857, 1490.722, 41.351, 30.926, 
  40.656, 1.39, 0.993, 1.09, "", "", "", "", "", "", "", "", 482., 32062., 
  11.141, 0.167, 400., 0.139, 0.222, 4.5, "tests performed", "", "", "", "", 
  "", "", "", "", "", 62.96, 2.8778*^6, 104.871, 38., 13.188, 8.643, 
  11803.431, 1.1, 304.195, 10.08, 7.1, 51.2, "", 2.89, 78.57, 0.795}, 
 {"ALB", "Europe", "Albania", "2020-07-22", 4358., 68., 86.571, 120., 3., 
  2.714, 1514.351, 23.629, 30.083, 41.699, 1.042, 0.943, 1.08, "", "", "", 
  "", "", "", "", "", 496., 32558., 11.314, 0.172, 419., 0.146, 0.207, 4.8, 
  "tests performed", "", "", "", "", "", "", "", "", "", 62.96, 2.8778*^6, 
  104.871, 38., 13.188, 8.643, 11803.431, 1.1, 304.195, 10.08, 7.1, 51.2, "", 
  2.89, 78.57, 0.795}, {"ALB", "Europe", "Albania", "2020-07-23", 4466., 
  108., 87.857, 123., 3., 2.714, 1551.88, 37.529, 30.529, 42.741, 1.042, 
  0.943, 1.1, "", "", "", "", "", "", "", "", 477., 33035., 11.479, 0.166, 
  426., 0.148, 0.206, 4.8, "tests performed", "", "", "", "", "", "", "", "", 
  "", 62.96, 2.8778*^6, 104.871, 38., 13.188, 8.643, 11803.431, 1.1, 304.195, 
  10.08, 7.1, 51.2, "", 2.89, 78.57, 0.795}, {"ALB", "Europe", "Albania", 
  "2020-07-24", 4570., 104., 94.857, 128., 5., 3., 1588.019, 36.139, 32.962, 
  44.478, 1.737, 1.042, 1.1, "", "", "", "", "", "", "", "", 564., 33599., 
  11.675, 0.196, 445., 0.155, 0.213, 4.7, "tests performed", "", "", "", "", 
  "", "", "", "", "", 62.96, 2.8778*^6, 104.871, 38., 13.188, 8.643, 
  11803.431, 1.1, 304.195, 10.08, 7.1, 51.2, "", 2.89, 78.57, 0.795}, 
 {"ALB", "Europe", "Albania", "2020-07-25", 4637., 67., 89.857, 134., 6., 
  3.286, 1611.3, 23.282, 31.224, 46.563, 2.085, 1.142, 1.1, "", "", "", "", 
  "", "", "", "", 304., 33903., 11.781, 0.106, 417., 0.145, 0.215, 4.6, 
  "tests performed", "", "", "", "", "", "", "", "", "", 62.96, 2.8778*^6, 
  104.871, 38., 13.188, 8.643, 11803.431, 1.1, 304.195, 10.08, 7.1, 51.2, "", 
  2.89, 78.57, 0.795}, {"ALB", "Europe", "Albania", "2020-07-26", 4763., 
  126., 96.143, 138., 4., 3.714, 1655.084, 43.783, 33.408, 47.953, 1.39, 
  1.291, 1.13, "", "", "", "", "", "", "", "", 504., 34407., 11.956, 0.175, 
  442., 0.154, 0.218, 4.6, "tests performed", "", "", "", "", "", "", "", "", 
  "", 62.96, 2.8778*^6, 104.871, 38., 13.188, 8.643, 11803.431, 1.1, 304.195, 
  10.08, 7.1, 51.2, "", 2.89, 78.57, 0.795}, {"ALB", "Europe", "Albania", 
  "2020-07-27", 4880., 117., 101.286, 144., 6., 4.429, 1695.74, 40.656, 
  35.196, 50.038, 2.085, 1.539, 1.13, "", "", "", "", "", "", "", "", 500., 
  34907., 12.13, 0.174, 475., 0.165, 0.213, 4.7, "tests performed", "", "", 
  "", "", "", "", "", "", "", 62.96, 2.8778*^6, 104.871, 38., 13.188, 8.643, 
  11803.431, 1.1, 304.195, 10.08, 7.1, 51.2, "", 2.89, 78.57, 0.795}, 
 {"ALB", "Europe", "Albania", "2020-07-28", 4997., 117., 101., 148., 4., 
  4.429, 1736.396, 40.656, 35.096, 51.428, 1.39, 1.539, 1.11, "", "", "", "", 
  "", "", "", "", 507., 35414., 12.306, 0.176, 479., 0.166, 0.211, 4.7, 
  "tests performed", "", "", "", "", "", "", "", "", "", 62.96, 2.8778*^6, 
  104.871, 38., 13.188, 8.643, 11803.431, 1.1, 304.195, 10.08, 7.1, 51.2, "", 
  2.89, 78.57, 0.795}, {"ALB", "Europe", "Albania", "2020-07-29", 5105., 
  108., 106.714, 150., 2., 4.286, 1773.925, 37.529, 37.082, 52.123, 0.695, 
  1.489, 1.1, "", "", "", "", "", "", "", "", 502., 35916., 12.48, 0.174, 
  480., 0.167, 0.222, 4.5, "tests performed", "", "", "", "", "", "", "", "", 
  "", 62.96, 2.8778*^6, 104.871, 38., 13.188, 8.643, 11803.431, 1.1, 304.195, 
  10.08, 7.1, 51.2, "", 2.89, 78.57, 0.795}, {"ALB", "Europe", "Albania", 
  "2020-07-30", 5197., 92., 104.429, 154., 4., 4.429, 1805.893, 31.969, 
  36.288, 53.513, 1.39, 1.539, 1.08, "", "", "", "", "", "", "", "", 507., 
  36423., 12.657, 0.176, 484., 0.168, 0.216, 4.6, "tests performed", "", "", 
  "", "", "", "", "", "", "", 62.96, 2.8778*^6, 104.871, 38., 13.188, 8.643, 
  11803.431, 1.1, 304.195, 10.08, 7.1, 51.2, "", 2.89, 78.57, 0.795}, 
 {"ALB", "Europe", "Albania", "2020-07-31", 5276., 79., 100.857, 157., 3., 
  4.143, 1833.345, 27.452, 35.047, 54.556, 1.042, 1.44, 1.09, "", "", "", "", 
  "", "", "", "", 500., 36923., 12.83, 0.174, 475., 0.165, 0.212, 4.7, 
  "tests performed", "", "", "", "", "", "", "", "", "", 62.96, 2.8778*^6, 
  104.871, 38., 13.188, 8.643, 11803.431, 1.1, 304.195, 10.08, 7.1, 51.2, "", 
  2.89, 78.57, 0.795}, {"ALB", "Europe", "Albania", "2020-08-01", 5396., 
  120., 108.429, 161., 4., 3.857, 1875.043, 41.699, 37.678, 55.946, 1.39, 
  1.34, 1.11, "", "", "", "", "", "", "", "", 510., 37433., 13.008, 0.177, 
  504., 0.175, 0.215, 4.6, "tests performed", "", "", "", "", "", "", "", "", 
  "", 62.96, 2.8778*^6, 104.871, 38., 13.188, 8.643, 11803.431, 1.1, 304.195, 
  10.08, 7.1, 51.2, "", 2.89, 78.57, 0.795}, {"ALB", "Europe", "Albania", 
  "2020-08-02", 5519., 123., 108., 166., 5., 4., 1917.784, 42.741, 37.529, 
  57.683, 1.737, 1.39, 1.12, "", "", "", "", "", "", "", "", 474., 37907., 
  13.172, 0.165, 500., 0.174, 0.216, 4.6, "tests performed", "", "", "", "", 
  "", "", "", "", "", 62.96, 2.8778*^6, 104.871, 38., 13.188, 8.643, 
  11803.431, 1.1, 304.195, 10.08, 7.1, 51.2, "", 2.89, 78.57, 0.795}, 
 {"ALB", "Europe", "Albania", "2020-08-03", 5620., 101., 105.714, 172., 6., 
  4., 1952.881, 35.096, 36.734, 59.768, 2.085, 1.39, 1.13, "", "", "", "", 
  "", "", "", "", 474., 38381., 13.337, 0.165, 496., 0.172, 0.213, 4.7, 
  "tests performed", "", "", "", "", "", "", "", "", "", 62.96, 2.8778*^6, 
  104.871, 38., 13.188, 8.643, 11803.431, 1.1, 304.195, 10.08, 7.1, 51.2, "", 
  2.89, 78.57, 0.795}, {"ALB", "Europe", "Albania", "2020-08-04", 5750., 
  130., 107.571, 176., 4., 4., 1998.054, 45.173, 37.38, 61.158, 1.39, 1.39, 
  1.14, "", "", "", "", "", "", "", "", 546., 38927., 13.527, 0.19, 502., 
  0.174, 0.214, 4.7, "tests performed", "", "", "", "", "", "", "", "", "", 
  62.96, 2.8778*^6, 104.871, 38., 13.188, 8.643, 11803.431, 1.1, 304.195, 
  10.08, 7.1, 51.2, "", 2.89, 78.57, 0.795}, {"ALB", "Europe", "Albania", 
  "2020-08-05", 5889., 139., 112., 182., 6., 4.571, 2046.355, 48.301, 38.919, 
  63.243, 2.085, 1.589, 1.15, "", "", "", "", "", "", "", "", 561., 39488., 
  13.722, 0.195, 510., 0.177, 0.22, 4.6, "tests performed", "", "", "", "", 
  "", "", "", "", "", 62.96, 2.8778*^6, 104.871, 38., 13.188, 8.643, 
  11803.431, 1.1, 304.195, 10.08, 7.1, 51.2, "", 2.89, 78.57, 0.795}, 
 {"ALB", "Europe", "Albania", "2020-08-06", 6016., 127., 117., 188., 6., 
  4.857, 2090.486, 44.131, 40.656, 65.328, 2.085, 1.688, 1.14, "", "", "", 
  "", "", "", "", "", 531., 40019., 13.906, 0.185, 514., 0.179, 0.228, 4.4, 
  "tests performed", "", "", "", "", "", "", "", "", "", 62.96, 2.8778*^6, 
  104.871, 38., 13.188, 8.643, 11803.431, 1.1, 304.195, 10.08, 7.1, 51.2, "", 
  2.89, 78.57, 0.795}, {"ALB", "Europe", "Albania", "2020-08-07", 6151., 
  135., 125., 189., 1., 4.571, 2137.397, 46.911, 43.436, 65.675, 0.347, 
  1.589, 1.14, "", "", "", "", "", "", "", "", 586., 40605., 14.11, 0.204, 
  526., 0.183, 0.238, 4.2, "tests performed", "", "", "", "", "", "", "", "", 
  "", 57.41, 2.8778*^6, 104.871, 38., 13.188, 8.643, 11803.431, 1.1, 304.195, 
  10.08, 7.1, 51.2, "", 2.89, 78.57, 0.795}, {"ALB", "Europe", "Albania", 
  "2020-08-08", 6275., 124., 125.571, 193., 4., 4.571, 2180.485, 43.088, 
  43.635, 67.065, 1.39, 1.589, 1.13, "", "", "", "", "", "", "", "", 500., 
  41105., 14.283, 0.174, 525., 0.182, 0.239, 4.2, "tests performed", "", "", 
  "", "", "", "", "", "", "", 57.41, 2.8778*^6, 104.871, 38., 13.188, 8.643, 
  11803.431, 1.1, 304.195, 10.08, 7.1, 51.2, "", 2.89, 78.57, 0.795}, 
 {"ALB", "Europe", "Albania", "2020-08-09", 6411., 136., 127.429, 199., 6., 
  4.714, 2227.743, 47.258, 44.28, 69.15, 2.085, 1.638, 1.13, "", "", "", "", 
  "", "", "", "", 561., 41666., 14.478, 0.195, 537., 0.187, 0.237, 4.2, 
  "tests performed", "", "", "", "", "", "", "", "", "", 57.41, 2.8778*^6, 
  104.871, 38., 13.188, 8.643, 11803.431, 1.1, 304.195, 10.08, 7.1, 51.2, "", 
  2.89, 78.57, 0.795}, {"ALB", "Europe", "Albania", "2020-08-10", 6536., 
  125., 130.857, 200., 1., 4., 2271.179, 43.436, 45.471, 69.498, 0.347, 1.39, 
  1.12, "", "", "", "", "", "", "", "", 506., 42172., 14.654, 0.176, 542., 
  0.188, 0.241, 4.1, "tests performed", "", "", "", "", "", "", "", "", "", 
  57.41, 2.8778*^6, 104.871, 38., 13.188, 8.643, 11803.431, 1.1, 304.195, 
  10.08, 7.1, 51.2, "", 2.89, 78.57, 0.795}, {"ALB", "Europe", "Albania", 
  "2020-08-11", 6676., 140., 132.286, 205., 5., 4.143, 2319.828, 48.648, 
  45.968, 71.235, 1.737, 1.44, 1.12, "", "", "", "", "", "", "", "", 603., 
  42775., 14.864, 0.21, 550., 0.191, 0.241, 4.2, "tests performed", "", "", 
  "", "", "", "", "", "", "", 57.41, 2.8778*^6, 104.871, 38., 13.188, 8.643, 
  11803.431, 1.1, 304.195, 10.08, 7.1, 51.2, "", 2.89, 78.57, 0.795}, 
 {"ALB", "Europe", "Albania", "2020-08-12", 6817., 141., 132.571, 208., 3., 
  3.714, 2368.823, 48.996, 46.067, 72.277, 1.042, 1.291, 1.11, "", "", "", 
  "", "", "", "", "", 625., 43400., 15.081, 0.217, 559., 0.194, 0.237, 4.2, 
  "tests performed", "", "", "", "", "", "", "", "", "", 57.41, 2.8778*^6, 
  104.871, 38., 13.188, 8.643, 11803.431, 1.1, 304.195, 10.08, 7.1, 51.2, "", 
  2.89, 78.57, 0.795}, {"ALB", "Europe", "Albania", "2020-08-13", 6971., 
  154., 136.429, 213., 5., 3.571, 2422.337, 53.513, 47.407, 74.015, 1.737, 
  1.241, 1.11, "", "", "", "", "", "", "", "", 643., 44043., 15.304, 0.223, 
  575., 0.2, 0.237, 4.2, "tests performed", "", "", "", "", "", "", "", "", 
  "", 57.41, 2.8778*^6, 104.871, 38., 13.188, 8.643, 11803.431, 1.1, 304.195, 
  10.08, 7.1, 51.2, "", 2.89, 78.57, 0.795}, {"ALB", "Europe", "Albania", 
  "2020-08-14", 7117., 146., 138., 219., 6., 4.286, 2473.07, 50.733, 47.953, 
  76.1, 2.085, 1.489, 1.1, "", "", "", "", "", "", "", "", 639., 44682., 
  15.526, 0.222, 582., 0.202, 0.237, 4.2, "tests performed", "", "", "", "", 
  "", "", "", "", "", 57.41, 2.8778*^6, 104.871, 38., 13.188, 8.643, 
  11803.431, 1.1, 304.195, 10.08, 7.1, 51.2, "", 2.89, 78.57, 0.795}, 
 {"ALB", "Europe", "Albania", "2020-08-15", 7260., 143., 140.714, 225., 6., 
  4.571, 2522.76, 49.691, 48.896, 78.185, 2.085, 1.589, 1.09, "", "", "", "", 
  "", "", "", "", 650., 45332., 15.752, 0.226, 604., 0.21, 0.233, 4.3, 
  "tests performed", "", "", "", "", "", "", "", "", "", 57.41, 2.8778*^6, 
  104.871, 38., 13.188, 8.643, 11803.431, 1.1, 304.195, 10.08, 7.1, 51.2, "", 
  2.89, 78.57, 0.795}, {"ALB", "Europe", "Albania", "2020-08-16", 7380., 
  120., 138.429, 228., 3., 4.143, 2564.459, 41.699, 48.102, 79.227, 1.042, 
  1.44, 1.07, "", "", "", "", "", "", "", "", 626., 45958., 15.97, 0.218, 
  613., 0.213, 0.226, 4.4, "tests performed", "", "", "", "", "", "", "", "", 
  "", 57.41, 2.8778*^6, 104.871, 38., 13.188, 8.643, 11803.431, 1.1, 304.195, 
  10.08, 7.1, 51.2, "", 2.89, 78.57, 0.795}, {"ALB", "Europe", "Albania", 
  "2020-08-17", 7499., 119., 137.571, 230., 2., 4.286, 2605.81, 41.351, 
  47.804, 79.922, 0.695, 1.489, 1.07, "", "", "", "", "", "", "", "", 501., 
  46459., 16.144, 0.174, 612., 0.213, 0.225, 4.4, "tests performed", "", "", 
  "", "", "", "", "", "", "", 57.41, 2.8778*^6, 104.871, 38., 13.188, 8.643, 
  11803.431, 1.1, 304.195, 10.08, 7.1, 51.2, "", 2.89, 78.57, 0.795}, 
 {"ALB", "Europe", "Albania", "2020-08-18", 7654., 155., 139.714, 232., 2., 
  3.857, 2659.671, 53.861, 48.549, 80.617, 0.695, 1.34, 1.08, "", "", "", "", 
  "", "", "", "", 932., 47391., 16.468, 0.324, 659., 0.229, 0.212, 4.7, 
  "tests performed", "", "", "", "", "", "", "", "", "", 57.41, 2.8778*^6, 
  104.871, 38., 13.188, 8.643, 11803.431, 1.1, 304.195, 10.08, 7.1, 51.2, "", 
  2.89, 78.57, 0.795}, {"ALB", "Europe", "Albania", "2020-08-19", 7812., 
  158., 142.143, 234., 2., 3.714, 2714.574, 54.903, 49.393, 81.312, 0.695, 
  1.291, 1.08, "", "", "", "", "", "", "", "", 864., 48255., 16.768, 0.3, 
  694., 0.241, 0.205, 4.9, "tests performed", "", "", "", "", "", "", "", "", 
  "", 57.41, 2.8778*^6, 104.871, 38., 13.188, 8.643, 11803.431, 1.1, 304.195, 
  10.08, 7.1, 51.2, "", 2.89, 78.57, 0.795}, {"ALB", "Europe", "Albania", 
  "2020-08-20", 7967., 155., 142.286, 238., 4., 3.571, 2768.434, 53.861, 
  49.443, 82.702, 1.39, 1.241, 1.08, "", "", "", "", "", "", "", "", 847., 
  49102., 17.062, 0.294, 723., 0.251, 0.197, 5.1, "tests performed", "", "", 
  "", "", "", "", "", "", "", 57.41, 2.8778*^6, 104.871, 38., 13.188, 8.643, 
  11803.431, 1.1, 304.195, 10.08, 7.1, 51.2, "", 2.89, 78.57, 0.795}, 
 {"ALB", "Europe", "Albania", "2020-08-21", 8119., 152., 143.143, 240., 2., 
  3., 2821.252, 52.818, 49.74, 83.397, 0.695, 1.042, 1.08, "", "", "", "", 
  "", "", "", "", 864., 49966., 17.363, 0.3, 755., 0.262, 0.19, 5.3, 
  "tests performed", "", "", "", "", "", "", "", "", "", 57.41, 2.8778*^6, 
  104.871, 38., 13.188, 8.643, 11803.431, 1.1, 304.195, 10.08, 7.1, 51.2, "", 
  2.89, 78.57, 0.795}, {"ALB", "Europe", "Albania", "2020-08-22", 8275., 
  156., 145., 245., 5., 2.857, 2875.46, 54.208, 50.386, 85.134, 1.737, 0.993, 
  1.08, "", "", "", "", "", "", "", "", 837., 50803., 17.653, 0.291, 782., 
  0.272, 0.185, 5.4, "tests performed", "", "", "", "", "", "", "", "", "", 
  57.41, 2.8778*^6, 104.871, 38., 13.188, 8.643, 11803.431, 1.1, 304.195, 
  10.08, 7.1, 51.2, "", 2.89, 78.57, 0.795}, {"ALB", "Europe", "Albania", 
  "2020-08-23", 8427., 152., 149.571, 250., 5., 3.143, 2928.279, 52.818, 
  51.974, 86.872, 1.737, 1.092, 1.06, "", "", "", "", "", "", "", "", 785., 
  51588., 17.926, 0.273, 804., 0.279, 0.186, 5.4, "tests performed", "", "", 
  "", "", "", "", "", "", "", 57.41, 2.8778*^6, 104.871, 38., 13.188, 8.643, 
  11803.431, 1.1, 304.195, 10.08, 7.1, 51.2, "", 2.89, 78.57, 0.795}, 
 {"ALB", "Europe", "Albania", "2020-08-24", 8605., 178., 158., 254., 4., 
  3.429, 2990.131, 61.853, 54.903, 88.262, 1.39, 1.191, 1.05, "", "", "", "", 
  "", "", "", "", 947., 52535., 18.255, 0.329, 868., 0.302, 0.182, 5.5, 
  "tests performed", "", "", "", "", "", "", "", "", "", 57.41, 2.8778*^6, 
  104.871, 38., 13.188, 8.643, 11803.431, 1.1, 304.195, 10.08, 7.1, 51.2, "", 
  2.89, 78.57, 0.795}, {"ALB", "Europe", "Albania", "2020-08-25", 8759., 
  154., 157.857, 259., 5., 3.857, 3043.644, 53.513, 54.853, 89.999, 1.737, 
  1.34, 1.02, "", "", "", "", "", "", "", "", 870., 53405., 18.558, 0.302, 
  859., 0.298, 0.184, 5.4, "tests performed", "", "", "", "", "", "", "", "", 
  "", 57.41, 2.8778*^6, 104.871, 38., 13.188, 8.643, 11803.431, 1.1, 304.195, 
  10.08, 7.1, 51.2, "", 2.89, 78.57, 0.795}, {"ALB", "Europe", "Albania", 
  "2020-08-26", 8927., 168., 159.286, 263., 4., 4.143, 3102.022, 58.378, 
  55.35, 91.389, 1.39, 1.44, 0.99, "", "", "", "", "", "", "", "", 878., 
  54283., 18.863, 0.305, 861., 0.299, 0.185, 5.4, "tests performed", "", "", 
  "", "", "", "", "", "", "", 57.41, 2.8778*^6, 104.871, 38., 13.188, 8.643, 
  11803.431, 1.1, 304.195, 10.08, 7.1, 51.2, "", 2.89, 78.57, 0.795}, 
 {"ALB", "Europe", "Albania", "2020-08-27", 9083., 156., 159.429, 266., 3., 
  4., 3156.23, 54.208, 55.399, 92.432, 1.042, 1.39, 0.96, "", "", "", "", "", 
  "", "", "", 865., 55148., 19.163, 0.301, 864., 0.3, 0.185, 5.4, 
  "tests performed", "", "", "", "", "", "", "", "", "", 57.41, 2.8778*^6, 
  104.871, 38., 13.188, 8.643, 11803.431, 1.1, 304.195, 10.08, 7.1, 51.2, "", 
  2.89, 78.57, 0.795}, {"ALB", "Europe", "Albania", "2020-08-28", 9195., 
  112., 153.714, 271., 5., 4.429, 3195.149, 38.919, 53.414, 94.169, 1.737, 
  1.539, 0.92, "", "", "", "", "", "", "", "", 801., 55949., 19.442, 0.278, 
  855., 0.297, 0.18, 5.6, "tests performed", "", "", "", "", "", "", "", "", 
  "", 54.63, 2.8778*^6, 104.871, 38., 13.188, 8.643, 11803.431, 1.1, 304.195, 
  10.08, 7.1, 51.2, "", 2.89, 78.57, 0.795}, {"ALB", "Europe", "Albania", 
  "2020-08-29", 9279., 84., 143.429, 275., 4., 4.286, 3224.338, 29.189, 
  49.84, 95.559, 1.39, 1.489, 0.9, "", "", "", "", "", "", "", "", 796., 
  56745., 19.718, 0.277, 849., 0.295, 0.169, 5.9, "tests performed", "", "", 
  "", "", "", "", "", "", "", 54.63, 2.8778*^6, 104.871, 38., 13.188, 8.643, 
  11803.431, 1.1, 304.195, 10.08, 7.1, 51.2, "", 2.89, 78.57, 0.795}, 
 {"ALB", "Europe", "Albania", "2020-08-30", 9380., 101., 136.143, 280., 5., 
  4.286, 3259.434, 35.096, 47.308, 97.297, 1.737, 1.489, 0.9, "", "", "", "", 
  "", "", "", "", 803., 57548., 19.997, 0.279, 851., 0.296, 0.16, 6.3, 
  "tests performed", "", "", "", "", "", "", "", "", "", 54.63, 2.8778*^6, 
  104.871, 38., 13.188, 8.643, 11803.431, 1.1, 304.195, 10.08, 7.1, 51.2, "", 
  2.89, 78.57, 0.795}, {"ALB", "Europe", "Albania", "2020-08-31", 9513., 
  133., 129.714, 284., 4., 4.286, 3305.65, 46.216, 45.074, 98.686, 1.39, 
  1.489, 0.91, "", "", "", "", "", "", "", "", 820., 58368., 20.282, 0.285, 
  833., 0.289, 0.156, 6.4, "tests performed", "", "", "", "", "", "", "", "", 
  "", 54.63, 2.8778*^6, 104.871, 38., 13.188, 8.643, 11803.431, 1.1, 304.195, 
  10.08, 7.1, 51.2, "", 2.89, 78.57, 0.795}, {"ALB", "Europe", "Albania", 
  "2020-09-01", 9606., 93., 121., 290., 6., 4.429, 3337.967, 32.316, 42.046, 
  100.771, 2.085, 1.539, 0.92, "", "", "", "", "", "", "", "", 812., 59180., 
  20.564, 0.282, 825., 0.287, 0.147, 6.8, "tests performed", "", "", "", "", 
  "", "", "", "", "", 54.63, 2.8778*^6, 104.871, 38., 13.188, 8.643, 
  11803.431, 1.1, 304.195, 10.08, 7.1, 51.2, "", 2.89, 78.57, 0.795}, 
 {"ALB", "Europe", "Albania", "2020-09-02", 9728., 122., 114.429, 296., 6., 
  4.714, 3380.36, 42.393, 39.763, 102.856, 2.085, 1.638, 0.94, "", "", "", 
  "", "", "", "", "", 856., 60036., 20.862, 0.297, 822., 0.286, 0.139, 7.2, 
  "tests performed", "", "", "", "", "", "", "", "", "", 54.63, 2.8778*^6, 
  104.871, 38., 13.188, 8.643, 11803.431, 1.1, 304.195, 10.08, 7.1, 51.2, "", 
  2.89, 78.57, 0.795}, {"ALB", "Europe", "Albania", "2020-09-03", 9844., 
  116., 108.714, 301., 5., 5., 3420.669, 40.309, 37.777, 104.594, 1.737, 
  1.737, 0.97, "", "", "", "", "", "", "", "", 835., 60871., 21.152, 0.29, 
  818., 0.284, 0.133, 7.5, "tests performed", "", "", "", "", "", "", "", "", 
  "", 54.63, 2.8778*^6, 104.871, 38., 13.188, 8.643, 11803.431, 1.1, 304.195, 
  10.08, 7.1, 51.2, "", 2.89, 78.57, 0.795}, {"ALB", "Europe", "Albania", 
  "2020-09-04", 9967., 123., 110.286, 306., 5., 5., 3463.41, 42.741, 38.323, 
  106.331, 1.737, 1.737, 1., "", "", "", "", "", "", "", "", 857., 61728., 
  21.45, 0.298, 826., 0.287, 0.134, 7.5, "tests performed", "", "", "", "", 
  "", "", "", "", "", 54.63, 2.8778*^6, 104.871, 38., 13.188, 8.643, 
  11803.431, 1.1, 304.195, 10.08, 7.1, 51.2, "", 2.89, 78.57, 0.795}, 
 {"ALB", "Europe", "Albania", "2020-09-05", 10102., 135., 117.571, 312., 6., 
  5.286, 3510.32, 46.911, 40.855, 108.416, 2.085, 1.837, 1.04, "", "", "", 
  "", "", "", "", "", 860., 62588., 21.749, 0.299, 835., 0.29, 0.141, 7.1, 
  "tests performed", "", "", "", "", "", "", "", "", "", 54.63, 2.8778*^6, 
  104.871, 38., 13.188, 8.643, 11803.431, 1.1, 304.195, 10.08, 7.1, 51.2, "", 
  2.89, 78.57, 0.795}, {"ALB", "Europe", "Albania", "2020-09-06", 10255., 
  153., 125., 316., 4., 5.143, 3563.486, 53.166, 43.436, 109.806, 1.39, 
  1.787, 1.06, "", "", "", "", "", "", "", "", 847., 63435., 22.043, 0.294, 
  841., 0.292, 0.149, 6.7, "tests performed", "", "", "", "", "", "", "", "", 
  "", 54.63, 2.8778*^6, 104.871, 38., 13.188, 8.643, 11803.431, 1.1, 304.195, 
  10.08, 7.1, 51.2, "", 2.89, 78.57, 0.795}, {"ALB", "Europe", "Albania", 
  "2020-09-07", 10406., 151., 127.571, 319., 3., 5., 3615.957, 52.471, 
  44.329, 110.849, 1.042, 1.737, 1.07, "", "", "", "", "", "", "", "", 824., 
  64259., 22.329, 0.286, 842., 0.293, 0.152, 6.6, "tests performed", "", "", 
  "", "", "", "", "", "", "", 54.63, 2.8778*^6, 104.871, 38., 13.188, 8.643, 
  11803.431, 1.1, 304.195, 10.08, 7.1, 51.2, "", 2.89, 78.57, 0.795}, 
 {"ALB", "Europe", "Albania", "2020-09-08", 10553., 147., 135.286, 321., 2., 
  4.429, 3667.037, 51.081, 47.01, 111.544, 0.695, 1.539, 1.08, "", "", "", 
  "", "", "", "", "", 830., 65089., 22.618, 0.288, 844., 0.293, 0.16, 6.2, 
  "tests performed", "", "", "", "", "", "", "", "", "", 54.63, 2.8778*^6, 
  104.871, 38., 13.188, 8.643, 11803.431, 1.1, 304.195, 10.08, 7.1, 51.2, "", 
  2.89, 78.57, 0.795}, {"ALB", "Europe", "Albania", "2020-09-09", 10704., 
  151., 139.429, 322., 1., 3.714, 3719.508, 52.471, 48.45, 111.891, 0.347, 
  1.291, 1.09, "", "", "", "", "", "", "", "", 852., 65941., 22.914, 0.296, 
  844., 0.293, 0.165, 6.1, "tests performed", "", "", "", "", "", "", "", "", 
  "", 54.63, 2.8778*^6, 104.871, 38., 13.188, 8.643, 11803.431, 1.1, 304.195, 
  10.08, 7.1, 51.2, "", 2.89, 78.57, 0.795}, {"ALB", "Europe", "Albania", 
  "2020-09-10", 10860., 156., 145.143, 324., 2., 3.286, 3773.716, 54.208, 
  50.435, 112.586, 0.695, 1.142, 1.09, "", "", "", "", "", "", "", "", 870., 
  66811., 23.216, 0.302, 849., 0.295, 0.171, 5.8, "tests performed", "", "", 
  "", "", "", "", "", "", "", 54.63, 2.8778*^6, 104.871, 38., 13.188, 8.643, 
  11803.431, 1.1, 304.195, 10.08, 7.1, 51.2, "", 2.89, 78.57, 0.795}, 
 {"ALB", "Europe", "Albania", "2020-09-11", 11021., 161., 150.571, 327., 3., 
  3., 3829.662, 55.946, 52.322, 113.628, 1.042, 1.042, 1.09, "", "", "", "", 
  "", "", "", "", 875., 67686., 23.52, 0.304, 851., 0.296, 0.177, 5.7, 
  "tests performed", "", "", "", "", "", "", "", "", "", 54.63, 2.8778*^6, 
  104.871, 38., 13.188, 8.643, 11803.431, 1.1, 304.195, 10.08, 7.1, 51.2, "", 
  2.89, 78.57, 0.795}, {"ALB", "Europe", "Albania", "2020-09-12", 11185., 
  164., 154.714, 330., 3., 2.571, 3886.65, 56.988, 53.761, 114.671, 1.042, 
  0.894, 1.08, "", "", "", "", "", "", "", "", 872., 68558., 23.823, 0.303, 
  853., 0.296, 0.181, 5.5, "tests performed", "", "", "", "", "", "", "", "", 
  "", 54.63, 2.8778*^6, 104.871, 38., 13.188, 8.643, 11803.431, 1.1, 304.195, 
  10.08, 7.1, 51.2, "", 2.89, 78.57, 0.795}, {"ALB", "Europe", "Albania", 
  "2020-09-13", 11353., 168., 156.857, 334., 4., 2.571, 3945.027, 58.378, 
  54.506, 116.061, 1.39, 0.894, 1.07, "", "", "", "", "", "", "", "", 877., 
  69435., 24.128, 0.305, 857., 0.298, 0.183, 5.5, "tests performed", "", "", 
  "", "", "", "", "", "", "", 54.63, 2.8778*^6, 104.871, 38., 13.188, 8.643, 
  11803.431, 1.1, 304.195, 10.08, 7.1, 51.2, "", 2.89, 78.57, 0.795}, 
 {"ALB", "Europe", "Albania", "2020-09-14", 11520., 167., 159.143, 338., 4., 
  2.714, 4003.058, 58.03, 55.3, 117.451, 1.39, 0.943, 1.05, "", "", "", "", 
  "", "", "", "", 862., 70297., 24.427, 0.3, 863., 0.3, 0.184, 5.4, 
  "tests performed", "", "", "", "", "", "", "", "", "", 54.63, 2.8778*^6, 
  104.871, 38., 13.188, 8.643, 11803.431, 1.1, 304.195, 10.08, 7.1, 51.2, "", 
  2.89, 78.57, 0.795}, {"ALB", "Europe", "Albania", "2020-09-15", 11672., 
  152., 159.857, 340., 2., 2.714, 4055.876, 52.818, 55.548, 118.146, 0.695, 
  0.943, 1.03, "", "", "", "", "", "", "", "", 810., 71107., 24.709, 0.281, 
  860., 0.299, 0.186, 5.4, "tests performed", "", "", "", "", "", "", "", "", 
  "", 54.63, 2.8778*^6, 104.871, 38., 13.188, 8.643, 11803.431, 1.1, 304.195, 
  10.08, 7.1, 51.2, "", 2.89, 78.57, 0.795}, {"ALB", "Europe", "Albania", 
  "2020-09-16", 11816., 144., 158.857, 343., 3., 3., 4105.914, 50.038, 
  55.201, 119.188, 1.042, 1.042, 1., "", "", "", "", "", "", "", "", 824., 
  71931., 24.995, 0.286, 856., 0.297, 0.186, 5.4, "tests performed", "", "", 
  "", "", "", "", "", "", "", 54.63, 2.8778*^6, 104.871, 38., 13.188, 8.643, 
  11803.431, 1.1, 304.195, 10.08, 7.1, 51.2, "", 2.89, 78.57, 0.795}, 
 {"ALB", "Europe", "Albania", "2020-09-17", 11948., 132., 155.429, 347., 4., 
  3.286, 4151.783, 45.868, 54.01, 120.578, 1.39, 1.142, 0.99, "", "", "", "", 
  "", "", "", "", 817., 72748., 25.279, 0.284, 848., 0.295, 0.183, 5.5, 
  "tests performed", "", "", "", "", "", "", "", "", "", 54.63, 2.8778*^6, 
  104.871, 38., 13.188, 8.643, 11803.431, 1.1, 304.195, 10.08, 7.1, 51.2, "", 
  2.89, 78.57, 0.795}, {"ALB", "Europe", "Albania", "2020-09-18", 12073., 
  125., 150.286, 353., 6., 3.714, 4195.219, 43.436, 52.222, 122.663, 2.085, 
  1.291, 0.98, "", "", "", "", "", "", "", "", 833., 73581., 25.568, 0.289, 
  842., 0.293, 0.178, 5.6, "tests performed", "", "", "", "", "", "", "", "", 
  "", 54.63, 2.8778*^6, 104.871, 38., 13.188, 8.643, 11803.431, 1.1, 304.195, 
  10.08, 7.1, 51.2, "", 2.89, 78.57, 0.795}, {"ALB", "Europe", "Albania", 
  "2020-09-19", 12226., 153., 148.714, 358., 5., 4., 4248.384, 53.166, 
  51.676, 124.401, 1.737, 1.39, 0.98, "", "", "", "", "", "", "", "", 836., 
  74417., 25.859, 0.29, 837., 0.291, 0.178, 5.6, "tests performed", "", "", 
  "", "", "", "", "", "", "", 54.63, 2.8778*^6, 104.871, 38., 13.188, 8.643, 
  11803.431, 1.1, 304.195, 10.08, 7.1, 51.2, "", 2.89, 78.57, 0.795}, 
 {"ALB", "Europe", "Albania", "2020-09-20", 12385., 159., 147.429, 362., 4., 
  4., 4303.635, 55.251, 51.23, 125.791, 1.39, 1.39, 0.98, "", "", "", "", "", 
  "", "", "", 844., 75261., 26.152, 0.293, 832., 0.289, 0.177, 5.6, 
  "tests performed", "", "", "", "", "", "", "", "", "", 54.63, 2.8778*^6, 
  104.871, 38., 13.188, 8.643, 11803.431, 1.1, 304.195, 10.08, 7.1, 51.2, "", 
  2.89, 78.57, 0.795}, {"ALB", "Europe", "Albania", "2020-09-21", 12535., 
  150., 145., 364., 2., 3.714, 4355.758, 52.123, 50.386, 126.486, 0.695, 
  1.291, 0.97, "", "", "", "", "", "", "", "", 809., 76070., 26.433, 0.281, 
  825., 0.287, 0.176, 5.7, "tests performed", "", "", "", "", "", "", "", "", 
  "", 54.63, 2.8778*^6, 104.871, 38., 13.188, 8.643, 11803.431, 1.1, 304.195, 
  10.08, 7.1, 51.2, "", 2.89, 78.57, 0.795}, {"ALB", "Europe", "Albania", 
  "2020-09-22", 12666., 131., 142., 367., 3., 3.857, 4401.279, 45.521, 
  49.343, 127.528, 1.042, 1.34, 0.95, "", "", "", "", "", "", "", "", 825., 
  76895., 26.72, 0.287, 827., 0.287, 0.172, 5.8, "tests performed", "", "", 
  "", "", "", "", "", "", "", 54.63, 2.8778*^6, 104.871, 38., 13.188, 8.643, 
  11803.431, 1.1, 304.195, 10.08, 7.1, 51.2, "", 2.89, 78.57, 0.795}, 
 {"ALB", "Europe", "Albania", "2020-09-23", 12787., 121., 138.714, 370., 3., 
  3.857, 4443.325, 42.046, 48.202, 128.57, 1.042, 1.34, 0.94, "", "", "", "", 
  "", "", "", "", 887., 77782., 27.028, 0.308, 836., 0.29, 0.166, 6., 
  "tests performed", "", "", "", "", "", "", "", "", "", 54.63, 2.8778*^6, 
  104.871, 38., 13.188, 8.643, 11803.431, 1.1, 304.195, 10.08, 7.1, 51.2, "", 
  2.89, 78.57, 0.795}, {"ALB", "Europe", "Albania", "2020-09-24", 12921., 
  134., 139., 370., 0., 3.286, 4489.888, 46.563, 48.301, 128.57, 0., 1.142, 
  0.93, "", "", "", "", "", "", "", "", 852., 78634., 27.324, 0.296, 841., 
  0.292, 0.165, 6.1, "tests performed", "", "", "", "", "", "", "", "", "", 
  54.63, 2.8778*^6, 104.871, 38., 13.188, 8.643, 11803.431, 1.1, 304.195, 
  10.08, 7.1, 51.2, "", 2.89, 78.57, 0.795}, {"ALB", "Europe", "Albania", 
  "2020-09-25", 13045., 124., 138.857, 373., 3., 2.857, 4532.977, 43.088, 
  48.251, 129.613, 1.042, 0.993, 0.93, "", "", "", "", "", "", "", "", 808., 
  79442., 27.605, 0.281, 837., 0.291, 0.166, 6., "tests performed", "", "", 
  "", "", "", "", "", "", "", 54.63, 2.8778*^6, 104.871, 38., 13.188, 8.643, 
  11803.431, 1.1, 304.195, 10.08, 7.1, 51.2, "", 2.89, 78.57, 0.795}, 
 {"ALB", "Europe", "Albania", "2020-09-26", 13153., 108., 132.429, 375., 2., 
  2.429, 4570.505, 37.529, 46.017, 130.308, 0.695, 0.844, 0.94, "", "", "", 
  "", "", "", "", "", 811., 80253., 27.887, 0.282, 834., 0.29, 0.159, 6.3, 
  "tests performed", "", "", "", "", "", "", "", "", "", 54.63, 2.8778*^6, 
  104.871, 38., 13.188, 8.643, 11803.431, 1.1, 304.195, 10.08, 7.1, 51.2, "", 
  2.89, 78.57, 0.795}, {"ALB", "Europe", "Albania", "2020-09-27", 13259., 
  106., 124.857, 377., 2., 2.143, 4607.339, 36.834, 43.386, 131.003, 0.695, 
  0.745, 0.95, "", "", "", "", "", "", "", "", 832., 81085., 28.176, 0.289, 
  832., 0.289, 0.15, 6.7, "tests performed", "", "", "", "", "", "", "", "", 
  "", 54.63, 2.8778*^6, 104.871, 38., 13.188, 8.643, 11803.431, 1.1, 304.195, 
  10.08, 7.1, 51.2, "", 2.89, 78.57, 0.795}, {"ALB", "Europe", "Albania", 
  "2020-09-28", 13391., 132., 122.286, 380., 3., 2.286, 4653.207, 45.868, 
  42.493, 132.045, 1.042, 0.794, 0.98, "", "", "", "", "", "", "", "", 824., 
  81909., 28.462, 0.286, 834., 0.29, 0.147, 6.8, "tests performed", "", "", 
  "", "", "", "", "", "", "", 54.63, 2.8778*^6, 104.871, 38., 13.188, 8.643, 
  11803.431, 1.1, 304.195, 10.08, 7.1, 51.2, "", 2.89, 78.57, 0.795}, 
 {"ALB", "Europe", "Albania", "2020-09-29", 13518., 127., 121.714, 384., 4., 
  2.429, 4697.338, 44.131, 42.294, 133.435, 1.39, 0.844, 1., "", "", "", "", 
  "", "", "", "", 820., 82729., 28.747, 0.285, 833., 0.289, 0.146, 6.8, 
  "tests performed", "", "", "", "", "", "", "", "", "", 54.63, 2.8778*^6, 
  104.871, 38., 13.188, 8.643, 11803.431, 1.1, 304.195, 10.08, 7.1, 51.2, "", 
  2.89, 78.57, 0.795}, {"ALB", "Europe", "Albania", "2020-09-30", 13649., 
  131., 123.143, 387., 3., 2.429, 4742.859, 45.521, 42.791, 134.478, 1.042, 
  0.844, 1.03, "", "", "", "", "", "", "", "", 842., 83571., 29.04, 0.293, 
  827., 0.287, 0.149, 6.7, "tests performed", "", "", "", "", "", "", "", "", 
  "", 54.63, 2.8778*^6, 104.871, 38., 13.188, 8.643, 11803.431, 1.1, 304.195, 
  10.08, 7.1, 51.2, "", 2.89, 78.57, 0.795}, {"ALB", "Europe", "Albania", 
  "2020-10-01", 13806., 157., 126.429, 388., 1., 2.571, 4797.415, 54.556, 
  43.932, 134.825, 0.347, 0.894, 1.06, "", "", "", "", "", "", "", "", 1013., 
  84584., 29.392, 0.352, 850., 0.295, 0.149, 6.7, "tests performed", "", "", 
  "", "", "", "", "", "", "", 54.63, 2.8778*^6, 104.871, 38., 13.188, 8.643, 
  11803.431, 1.1, 304.195, 10.08, 7.1, 51.2, "", 2.89, 78.57, 0.795}, 
 {"ALB", "Europe", "Albania", "2020-10-02", 13965., 159., 131.429, 389., 1., 
  2.286, 4852.665, 55.251, 45.67, 135.173, 0.347, 0.794, 1.08, "", "", "", 
  "", "", "", "", "", 1085., 85669., 29.769, 0.377, 890., 0.309, 0.148, 6.8, 
  "tests performed", "", "", "", "", "", "", "", "", "", 54.63, 2.8778*^6, 
  104.871, 38., 13.188, 8.643, 11803.431, 1.1, 304.195, 10.08, 7.1, 51.2, "", 
  2.89, 78.57, 0.795}, {"ALB", "Europe", "Albania", "2020-10-03", 14117., 
  152., 137.714, 392., 3., 2.429, 4905.483, 52.818, 47.854, 136.215, 1.042, 
  0.844, 1.09, "", "", "", "", "", "", "", "", 1008., 86677., 30.119, 0.35, 
  918., 0.319, 0.15, 6.7, "tests performed", "", "", "", "", "", "", "", "", 
  "", 54.63, 2.8778*^6, 104.871, 38., 13.188, 8.643, 11803.431, 1.1, 304.195, 
  10.08, 7.1, 51.2, "", 2.89, 78.57, 0.795}, {"ALB", "Europe", "Albania", 
  "2020-10-04", 14266., 149., 143.857, 396., 4., 2.714, 4957.259, 51.776, 
  49.989, 137.605, 1.39, 0.943, 1.09, "", "", "", "", "", "", "", "", 963., 
  87640., 30.454, 0.335, 936., 0.325, 0.154, 6.5, "tests performed", "", "", 
  "", "", "", "", "", "", "", 54.63, 2.8778*^6, 104.871, 38., 13.188, 8.643, 
  11803.431, 1.1, 304.195, 10.08, 7.1, 51.2, "", 2.89, 78.57, 0.795}, 
 {"ALB", "Europe", "Albania", "2020-10-05", 14410., 144., 145.571, 400., 4., 
  2.857, 5007.297, 50.038, 50.584, 138.995, 1.39, 0.993, 1.1, "", "", "", "", 
  "", "", "", "", 912., 88552., 30.771, 0.317, 949., 0.33, 0.153, 6.5, 
  "tests performed", "", "", "", "", "", "", "", "", "", 54.63, 2.8778*^6, 
  104.871, 38., 13.188, 8.643, 11803.431, 1.1, 304.195, 10.08, 7.1, 51.2, "", 
  2.89, 78.57, 0.795}, {"ALB", "Europe", "Albania", "2020-10-06", 14568., 
  158., 150., 403., 3., 2.714, 5062.2, 54.903, 52.123, 140.038, 1.042, 0.943, 
  1.11, "", "", "", "", "", "", "", "", 905., 89457., 31.085, 0.314, 961., 
  0.334, 0.156, 6.4, "tests performed", "", "", "", "", "", "", "", "", "", 
  54.63, 2.8778*^6, 104.871, 38., 13.188, 8.643, 11803.431, 1.1, 304.195, 
  10.08, 7.1, 51.2, "", 2.89, 78.57, 0.795}, {"ALB", "Europe", "Albania", 
  "2020-10-07", 14730., 162., 154.429, 407., 4., 2.857, 5118.493, 56.293, 
  53.662, 141.427, 1.39, 0.993, 1.12, "", "", "", "", "", "", "", "", 914., 
  90371., 31.403, 0.318, 971., 0.337, 0.159, 6.3, "tests performed", "", "", 
  "", "", "", "", "", "", "", 54.63, 2.8778*^6, 104.871, 38., 13.188, 8.643, 
  11803.431, 1.1, 304.195, 10.08, 7.1, 51.2, "", 2.89, 78.57, 0.795}, 
 {"ALB", "Europe", "Albania", "2020-10-08", 14899., 169., 156.143, 411., 4., 
  3.286, 5177.219, 58.725, 54.258, 142.817, 1.39, 1.142, 1.13, "", "", "", 
  "", "", "", "", "", 971., 91342., 31.74, 0.337, 965., 0.335, 0.162, 6.2, 
  "tests performed", "", "", "", "", "", "", "", "", "", 54.63, 2.8778*^6, 
  104.871, 38., 13.188, 8.643, 11803.431, 1.1, 304.195, 10.08, 7.1, 51.2, "", 
  2.89, 78.57, 0.795}, {"ALB", "Europe", "Albania", "2020-10-09", 15066., 
  167., 157.286, 413., 2., 3.429, 5235.249, 58.03, 54.655, 143.512, 0.695, 
  1.191, 1.14, "", "", "", "", "", "", "", "", 932., 92274., 32.064, 0.324, 
  944., 0.328, 0.167, 6., "tests performed", "", "", "", "", "", "", "", "", 
  "", 54.63, 2.8778*^6, 104.871, 38., 13.188, 8.643, 11803.431, 1.1, 304.195, 
  10.08, 7.1, 51.2, "", 2.89, 78.57, 0.795}, {"ALB", "Europe", "Albania", 
  "2020-10-10", 15231., 165., 159.143, 416., 3., 3.429, 5292.585, 57.335, 
  55.3, 144.555, 1.042, 1.191, 1.15, "", "", "", "", "", "", "", "", 960., 
  93234., 32.398, 0.334, 937., 0.326, 0.17, 5.9, "tests performed", "", "", 
  "", "", "", "", "", "", "", 54.63, 2.8778*^6, 104.871, 38., 13.188, 8.643, 
  11803.431, 1.1, 304.195, 10.08, 7.1, 51.2, "", 2.89, 78.57, 0.795}, 
 {"ALB", "Europe", "Albania", "2020-10-11", 15399., 168., 161.857, 420., 4., 
  3.429, 5350.963, 58.378, 56.243, 145.945, 1.39, 1.191, 1.17, "", "", "", 
  "", "", "", "", "", 943., 94177., 32.725, 0.328, 934., 0.325, 0.173, 5.8, 
  "tests performed", "", "", "", "", "", "", "", "", "", 54.63, 2.8778*^6, 
  104.871, 38., 13.188, 8.643, 11803.431, 1.1, 304.195, 10.08, 7.1, 51.2, "", 
  2.89, 78.57, 0.795}, {"ALB", "Europe", "Albania", "2020-10-12", 15570., 
  171., 165.714, 424., 4., 3.429, 5410.383, 59.42, 57.584, 147.335, 1.39, 
  1.191, 1.19, "", "", "", "", "", "", "", "", 952., 95129., 33.056, 0.331, 
  940., 0.327, 0.176, 5.7, "tests performed", "", "", "", "", "", "", "", "", 
  "", 54.63, 2.8778*^6, 104.871, 38., 13.188, 8.643, 11803.431, 1.1, 304.195, 
  10.08, 7.1, 51.2, "", 2.89, 78.57, 0.795}, {"ALB", "Europe", "Albania", 
  "2020-10-13", 15752., 182., 169.143, 429., 5., 3.714, 5473.626, 63.243, 
  58.775, 149.072, 1.737, 1.291, 1.23, "", "", "", "", "", "", "", "", 1055., 
  96184., 33.423, 0.367, 961., 0.334, 0.176, 5.7, "tests performed", "", "", 
  "", "", "", "", "", "", "", 54.63, 2.8778*^6, 104.871, 38., 13.188, 8.643, 
  11803.431, 1.1, 304.195, 10.08, 7.1, 51.2, "", 2.89, 78.57, 0.795}, 
 {"ALB", "Europe", "Albania", "2020-10-14", 15955., 203., 175., 434., 5., 
  3.857, 5544.166, 70.54, 60.81, 150.81, 1.737, 1.34, 1.26, "", "", "", "", 
  "", "", "", "", 1351., 97535., 33.892, 0.469, 1023., 0.355, 0.171, 5.8, 
  "tests performed", "", "", "", "", "", "", "", "", "", 54.63, 2.8778*^6, 
  104.871, 38., 13.188, 8.643, 11803.431, 1.1, 304.195, 10.08, 7.1, 51.2, "", 
  2.89, 78.57, 0.795}, {"ALB", "Europe", "Albania", "2020-10-15", 16212., 
  257., 187.571, 439., 5., 4., 5633.47, 89.304, 65.179, 152.547, 1.737, 1.39, 
  1.3, "", "", "", "", "", "", "", "", 1398., 98933., 34.378, 0.486, 1084., 
  0.377, 0.173, 5.8, "tests performed", "", "", "", "", "", "", "", "", "", 
  54.63, 2.8778*^6, 104.871, 38., 13.188, 8.643, 11803.431, 1.1, 304.195, 
  10.08, 7.1, 51.2, "", 2.89, 78.57, 0.795}, {"ALB", "Europe", "Albania", 
  "2020-10-16", 16501., 289., 205., 443., 4., 4.286, 5733.894, 100.424, 
  71.235, 153.937, 1.39, 1.489, 1.32, "", "", "", "", "", "", "", "", 1402., 
  100335., 34.865, 0.487, 1152., 0.4, 0.178, 5.6, "tests performed", "", "", 
  "", "", "", "", "", "", "", 54.63, 2.8778*^6, 104.871, 38., 13.188, 8.643, 
  11803.431, 1.1, 304.195, 10.08, 7.1, 51.2, "", 2.89, 78.57, 0.795}, 
 {"ALB", "Europe", "Albania", "2020-10-17", 16774., 273., 220.429, 448., 5., 
  4.571, 5828.758, 94.864, 76.596, 155.674, 1.737, 1.589, 1.32, "", "", "", 
  "", "", "", "", "", 1289., 101624., 35.313, 0.448, 1199., 0.417, 0.184, 
  5.4, "tests performed", "", "", "", "", "", "", "", "", "", 54.63, 
  2.8778*^6, 104.871, 38., 13.188, 8.643, 11803.431, 1.1, 304.195, 10.08, 
  7.1, 51.2, "", 2.89, 78.57, 0.795}, {"ALB", "Europe", "Albania", 
  "2020-10-18", 17055., 281., 236.571, 451., 3., 4.429, 5926.402, 97.644, 
  82.206, 156.717, 1.042, 1.539, 1.31, "", "", "", "", "", "", "", "", 1276., 
  102900., 35.756, 0.443, 1246., 0.433, 0.19, 5.3, "tests performed", "", "", 
  "", "", "", "", "", "", "", 54.63, 2.8778*^6, 104.871, 38., 13.188, 8.643, 
  11803.431, 1.1, 304.195, 10.08, 7.1, 51.2, "", 2.89, 78.57, 0.795}, 
 {"ALB", "Europe", "Albania", "2020-10-19", 17350., 295., 254.286, 454., 3., 
  4.286, 6028.911, 102.509, 88.361, 157.759, 1.042, 1.489, 1.29, "", "", "", 
  "", "", "", "", "", 1413., 104313., 36.247, 0.491, 1312., 0.456, 0.194, 
  5.2, "tests performed", "", "", "", "", "", "", "", "", "", 54.63, 
  2.8778*^6, 104.871, 38., 13.188, 8.643, 11803.431, 1.1, 304.195, 10.08, 
  7.1, 51.2, "", 2.89, 78.57, 0.795}, {"ALB", "Europe", "Albania", 
  "2020-10-20", 17651., 301., 271.286, 458., 4., 4.143, 6133.505, 104.594, 
  94.268, 159.149, 1.39, 1.44, 1.27, "", "", "", "", "", "", "", "", 1407., 
  105720., 36.736, 0.489, 1362., 0.473, 0.199, 5., "tests performed", "", "", 
  "", "", "", "", "", "", "", 54.63, 2.8778*^6, 104.871, 38., 13.188, 8.643, 
  11803.431, 1.1, 304.195, 10.08, 7.1, 51.2, "", 2.89, 78.57, 0.795}, 
 {"ALB", "Europe", "Albania", "2020-10-21", 17948., 297., 284.714, 462., 4., 
  4., 6236.709, 103.204, 98.935, 160.539, 1.39, 1.39, 1.25, "", "", "", "", 
  "", "", "", "", 1375., 107095., 37.214, 0.478, 1366., 0.475, 0.208, 4.8, 
  "tests performed", "", "", "", "", "", "", "", "", "", 54.63, 2.8778*^6, 
  104.871, 38., 13.188, 8.643, 11803.431, 1.1, 304.195, 10.08, 7.1, 51.2, "", 
  2.89, 78.57, 0.795}, {"ALB", "Europe", "Albania", "2020-10-22", 18250., 
  302., 291.143, 465., 3., 3.714, 6341.65, 104.941, 101.169, 161.582, 1.042, 
  1.291, 1.22, "", "", "", "", "", "", "", "", 1405., 108500., 37.702, 0.488, 
  1367., 0.475, 0.213, 4.7, "tests performed", "", "", "", "", "", "", "", 
  "", "", 54.63, 2.8778*^6, 104.871, 38., 13.188, 8.643, 11803.431, 1.1, 
  304.195, 10.08, 7.1, 51.2, "", 2.89, 78.57, 0.795}, 
 {"ALB", "Europe", "Albania", "2020-10-23", 18556., 306., 293.571, 469., 4., 
  3.714, 6447.981, 106.331, 102.012, 162.972, 1.39, 1.291, 1.2, "", "", "", 
  "", "", "", "", "", 1412., 109912., 38.193, 0.491, 1368., 0.475, 0.215, 
  4.7, "tests performed", "", "", "", "", "", "", "", "", "", 54.63, 
  2.8778*^6, 104.871, 38., 13.188, 8.643, 11803.431, 1.1, 304.195, 10.08, 
  7.1, 51.2, "", 2.89, 78.57, 0.795}, {"ALB", "Europe", "Albania", 
  "2020-10-24", 18858., 302., 297.714, 473., 4., 3.571, 6552.922, 104.941, 
  103.452, 164.362, 1.39, 1.241, 1.18, "", "", "", "", "", "", "", "", 1329., 
  111241., 38.655, 0.462, 1374., 0.477, 0.217, 4.6, "tests performed", "", 
  "", "", "", "", "", "", "", "", 54.63, 2.8778*^6, 104.871, 38., 13.188, 
  8.643, 11803.431, 1.1, 304.195, 10.08, 7.1, 51.2, "", 2.89, 78.57, 0.795}, 
 {"ALB", "Europe", "Albania", "2020-10-25", 19157., 299., 300.286, 477., 4., 
  3.714, 6656.821, 103.899, 104.346, 165.752, 1.39, 1.291, 1.16, "", "", "", 
  "", "", "", "", "", 1315., 112556., 39.112, 0.457, 1379., 0.479, 0.218, 
  4.6, "tests performed", "", "", "", "", "", "", "", "", "", 54.63, 
  2.8778*^6, 104.871, 38., 13.188, 8.643, 11803.431, 1.1, 304.195, 10.08, 
  7.1, 51.2, "", 2.89, 78.57, 0.795}, {"ALB", "Europe", "Albania", 
  "2020-10-26", 19445., 288., 299.286, 480., 3., 3.714, 6756.898, 100.076, 
  103.998, 166.794, 1.042, 1.291, 1.14, "", "", "", "", "", "", "", "", 
  1304., 113860., 39.565, 0.453, 1364., 0.474, 0.219, 4.6, "tests performed", 
  "", "", "", "", "", "", "", "", "", 54.63, 2.8778*^6, 104.871, 38., 13.188, 
  8.643, 11803.431, 1.1, 304.195, 10.08, 7.1, 51.2, "", 2.89, 78.57, 0.795}, 
 {"ALB", "Europe", "Albania", "2020-10-27", 19729., 284., 296.857, 487., 7., 
  4.143, 6855.584, 98.686, 103.154, 169.226, 2.432, 1.44, 1.12, "", "", "", 
  "", "", "", "", "", 1278., 115138., 40.009, 0.444, 1345., 0.467, 0.221, 
  4.5, "tests performed", "", "", "", "", "", "", "", "", "", 54.63, 
  2.8778*^6, 104.871, 38., 13.188, 8.643, 11803.431, 1.1, 304.195, 10.08, 
  7.1, 51.2, "", 2.89, 78.57, 0.795}, {"ALB", "Europe", "Albania", 
  "2020-10-28", 20040., 311., 298.857, 493., 6., 4.429, 6963.653, 108.069, 
  103.849, 171.311, 2.085, 1.539, 1.12, "", "", "", "", "", "", "", "", 
  1397., 116535., 40.494, 0.485, 1349., 0.469, 0.222, 4.5, "tests performed", 
  "", "", "", "", "", "", "", "", "", 54.63, 2.8778*^6, 104.871, 38., 13.188, 
  8.643, 11803.431, 1.1, 304.195, 10.08, 7.1, 51.2, "", 2.89, 78.57, 0.795}, 
 {"ALB", "Europe", "Albania", "2020-10-29", 20315., 275., 295., 499., 6., 
  4.857, 7059.212, 95.559, 102.509, 173.396, 2.085, 1.688, 1.11, "", "", "", 
  "", "", "", "", "", 1422., 117957., 40.989, 0.494, 1351., 0.469, 0.218, 
  4.6, "tests performed", "", "", "", "", "", "", "", "", "", 54.63, 
  2.8778*^6, 104.871, 38., 13.188, 8.643, 11803.431, 1.1, 304.195, 10.08, 
  7.1, 51.2, "", 2.89, 78.57, 0.795}, {"ALB", "Europe", "Albania", 
  "2020-10-30", 20634., 319., 296.857, 502., 3., 4.714, 7170.06, 110.849, 
  103.154, 174.439, 1.042, 1.638, 1.12, "", "", "", "", "", "", "", "", 
  1534., 119491., 41.522, 0.533, 1368., 0.475, 0.217, 4.6, "tests performed", 
  "", "", "", "", "", "", "", "", "", 54.63, 2.8778*^6, 104.871, 38., 13.188, 
  8.643, 11803.431, 1.1, 304.195, 10.08, 7.1, 51.2, "", 2.89, 78.57, 0.795}, 
 {"ALB", "Europe", "Albania", "2020-10-31", 20875., 241., 288.143, 509., 7., 
  5.143, 7253.805, 83.745, 100.126, 176.871, 2.432, 1.787, 1.13, "", "", "", 
  "", "", "", "", "", 1260., 120751., 41.959, 0.438, 1359., 0.472, 0.212, 
  4.7, "tests performed", "", "", "", "", "", "", "", "", "", 54.63, 
  2.8778*^6, 104.871, 38., 13.188, 8.643, 11803.431, 1.1, 304.195, 10.08, 
  7.1, 51.2, "", 2.89, 78.57, 0.795}, {"ALB", "Europe", "Albania", 
  "2020-11-01", 21202., 327., 292.143, 518., 9., 5.857, 7367.433, 113.628, 
  101.516, 179.999, 3.127, 2.035, 1.16, "", "", "", "", "", "", "", "", 
  1472., 122223., 42.471, 0.512, 1381., 0.48, 0.212, 4.7, "tests performed", 
  "", "", "", "", "", "", "", "", "", 50.93, 2.8778*^6, 104.871, 38., 13.188, 
  8.643, 11803.431, 1.1, 304.195, 10.08, 7.1, 51.2, "", 2.89, 78.57, 0.795}, 
 {"ALB", "Europe", "Albania", "2020-11-02", 21523., 321., 296.857, 527., 9., 
  6.714, 7478.977, 111.544, 103.154, 183.126, 3.127, 2.333, 1.19, "", "", "", 
  "", "", "", "", "", 1446., 123669., 42.973, 0.502, 1401., 0.487, 0.212, 
  4.7, "tests performed", "", "", "", "", "", "", "", "", "", 50.93, 
  2.8778*^6, 104.871, 38., 13.188, 8.643, 11803.431, 1.1, 304.195, 10.08, 
  7.1, 51.2, "", 2.89, 78.57, 0.795}, {"ALB", "Europe", "Albania", 
  "2020-11-03", 21904., 381., 310.714, 532., 5., 6.429, 7611.37, 132.393, 
  107.969, 184.863, 1.737, 2.234, 1.22, "", "", "", "", "", "", "", "", 
  1684., 125353., 43.559, 0.585, 1459., 0.507, 0.213, 4.7, "tests performed", 
  "", "", "", "", "", "", "", "", "", 50.93, 2.8778*^6, 104.871, 38., 13.188, 
  8.643, 11803.431, 1.1, 304.195, 10.08, 7.1, 51.2, "", 2.89, 78.57, 0.795}, 
 {"ALB", "Europe", "Albania", "2020-11-04", 22300., 396., 322.857, 536., 4., 
  6.143, 7748.975, 137.605, 112.189, 186.253, 1.39, 2.135, 1.25, "", "", "", 
  "", "", "", "", "", 1725., 127078., 44.158, 0.599, 1506., 0.523, 0.214, 
  4.7, "tests performed", "", "", "", "", "", "", "", "", "", 50.93, 
  2.8778*^6, 104.871, 38., 13.188, 8.643, 11803.431, 1.1, 304.195, 10.08, 
  7.1, 51.2, "", 2.89, 78.57, 0.795}, {"ALB", "Europe", "Albania", 
  "2020-11-05", 22721., 421., 343.714, 543., 7., 6.286, 7895.267, 146.292, 
  119.436, 188.686, 2.432, 2.184, 1.27, "", "", "", "", "", "", "", "", 
  1744., 128822., 44.764, 0.606, 1552., 0.539, 0.221, 4.5, "tests performed", 
  "", "", "", "", "", "", "", "", "", 50.93, 2.8778*^6, 104.871, 38., 13.188, 
  8.643, 11803.431, 1.1, 304.195, 10.08, 7.1, 51.2, "", 2.89, 78.57, 0.795}, 
 {"ALB", "Europe", "Albania", "2020-11-06", 23210., 489., 368., 549., 6., 
  6.714, 8065.189, 169.921, 127.875, 190.771, 2.085, 2.333, 1.29, "", "", "", 
  "", "", "", "", "", 1954., 130776., 45.443, 0.679, 1612., 0.56, 0.228, 4.4, 
  "tests performed", "", "", "", "", "", "", "", "", "", 50.93, 2.8778*^6, 
  104.871, 38., 13.188, 8.643, 11803.431, 1.1, 304.195, 10.08, 7.1, 51.2, "", 
  2.89, 78.57, 0.795}, {"ALB", "Europe", "Albania", "2020-11-07", 23705., 
  495., 404.286, 557., 8., 6.857, 8237.195, 172.006, 140.484, 193.551, 2.78, 
  2.383, 1.29, "", "", "", "", "", "", "", "", 1927., 132703., 46.113, 0.67, 
  1707., 0.593, 0.237, 4.2, "tests performed", "", "", "", "", "", "", "", 
  "", "", 50.93, 2.8778*^6, 104.871, 38., 13.188, 8.643, 11803.431, 1.1, 
  304.195, 10.08, 7.1, 51.2, "", 2.89, 78.57, 0.795}, 
 {"ALB", "Europe", "Albania", "2020-11-08", 24206., 501., 429.143, 559., 2., 
  5.857, 8411.286, 174.091, 149.122, 194.246, 0.695, 2.035, 1.29, "", "", "", 
  "", "", "", "", "", 1942., 134645., 46.787, 0.675, 1775., 0.617, 0.242, 
  4.1, "tests performed", "", "", "", "", "", "", "", "", "", 50.93, 
  2.8778*^6, 104.871, 38., 13.188, 8.643, 11803.431, 1.1, 304.195, 10.08, 
  7.1, 51.2, "", 2.89, 78.57, 0.795}, {"ALB", "Europe", "Albania", 
  "2020-11-09", 24731., 525., 458.286, 571., 12., 6.286, 8593.717, 182.431, 
  159.249, 198.415, 4.17, 2.184, 1.28, "", "", "", "", "", "", "", "", 1967., 
  136612., 47.471, 0.684, 1849., 0.643, 0.248, 4., "tests performed", "", "", 
  "", "", "", "", "", "", "", 50.93, 2.8778*^6, 104.871, 38., 13.188, 8.643, 
  11803.431, 1.1, 304.195, 10.08, 7.1, 51.2, "", 2.89, 78.57, 0.795}, 
 {"ALB", "Europe", "Albania", "2020-11-10", 25294., 563., 484.286, 579., 8., 
  6.714, 8789.353, 195.636, 168.283, 201.195, 2.78, 2.333, 1.26, "", "", "", 
  "", "", "", "", "", 1739., 138351., 48.075, 0.604, 1857., 0.645, 0.261, 
  3.8, "tests performed", "", "", "", "", "", "", "", "", "", 50.93, 
  2.8778*^6, 104.871, 38., 13.188, 8.643, 11803.431, 1.1, 304.195, 10.08, 
  7.1, 51.2, "", 2.89, 78.57, 0.795}, {"ALB", "Europe", "Albania", 
  "2020-11-11", 25801., 507., 500.143, 590., 11., 7.714, 8965.529, 176.176, 
  173.793, 205.018, 3.822, 2.681, 1.23, "", "", "", "", "", "", "", "", 
  1864., 140215., 48.723, 0.648, 1877., 0.652, 0.266, 3.8, "tests performed", 
  "", "", "", "", "", "", "", "", "", 50.93, 2.8778*^6, 104.871, 38., 13.188, 
  8.643, 11803.431, 1.1, 304.195, 10.08, 7.1, 51.2, "", 2.89, 78.57, 0.795}, 
 {"ALB", "Europe", "Albania", "2020-11-12", 26211., 410., 498.571, 598., 8., 
  7.857, 9107.999, 142.47, 173.247, 207.798, 2.78, 2.73, 1.21, "", "", "", 
  "", "", "", "", "", 1559., 141774., 49.265, 0.542, 1850., 0.643, 0.269, 
  3.7, "tests performed", "", "", "", "", "", "", "", "", "", 65.74, 
  2.8778*^6, 104.871, 38., 13.188, 8.643, 11803.431, 1.1, 304.195, 10.08, 
  7.1, 51.2, "", 2.89, 78.57, 0.795}, {"ALB", "Europe", "Albania", 
  "2020-11-13", 26701., 490., 498.714, 605., 7., 8., 9278.268, 170.269, 
  173.297, 210.23, 2.432, 2.78, 1.21, "", "", "", "", "", "", "", "", 2051., 
  143825., 49.977, 0.713, 1864., 0.648, 0.268, 3.7, "tests performed", "", 
  "", "", "", "", "", "", "", "", 65.74, 2.8778*^6, 104.871, 38., 13.188, 
  8.643, 11803.431, 1.1, 304.195, 10.08, 7.1, 51.2, "", 2.89, 78.57, 0.795}, 
 {"ALB", "Europe", "Albania", "2020-11-14", 27233., 532., 504., 612., 7., 
  7.857, 9463.132, 184.863, 175.134, 212.662, 2.432, 2.73, 1.23, "", "", "", 
  "", "", "", "", "", 2055., 145880., 50.692, 0.714, 1882., 0.654, 0.268, 
  3.7, "tests performed", "", "", "", "", "", "", "", "", "", 65.74, 
  2.8778*^6, 104.871, 38., 13.188, 8.643, 11803.431, 1.1, 304.195, 10.08, 
  7.1, 51.2, "", 2.89, 78.57, 0.795}, {"ALB", "Europe", "Albania", 
  "2020-11-15", 27830., 597., 517.714, 623., 11., 9.143, 9670.582, 207.45, 
  179.899, 216.485, 3.822, 3.177, 1.25, "", "", "", "", "", "", "", "", 
  2106., 147986., 51.423, 0.732, 1906., 0.662, 0.272, 3.7, "tests performed", 
  "", "", "", "", "", "", "", "", "", 65.74, 2.8778*^6, 104.871, 38., 13.188, 
  8.643, 11803.431, 1.1, 304.195, 10.08, 7.1, 51.2, "", 2.89, 78.57, 0.795}, 
 {"ALB", "Europe", "Albania", "2020-11-16", 28432., 602., 528.714, 631., 8., 
  8.571, 9879.769, 209.188, 183.722, 219.265, 2.78, 2.978, 1.26, "", "", "", 
  "", "", "", "", "", 2086., 150072., 52.148, 0.725, 1923., 0.668, 0.275, 
  3.6, "tests performed", "", "", "", "", "", "", "", "", "", 65.74, 
  2.8778*^6, 104.871, 38., 13.188, 8.643, 11803.431, 1.1, 304.195, 10.08, 
  7.1, 51.2, "", 2.89, 78.57, 0.795}, {"ALB", "Europe", "Albania", 
  "2020-11-17", 29126., 694., 547.429, 637., 6., 8.286, 10120.926, 241.156, 
  190.225, 221.35, 2.085, 2.879, 1.26, "", "", "", "", "", "", "", "", 2137., 
  152209., 52.891, 0.743, 1980., 0.688, 0.276, 3.6, "tests performed", "", 
  "", "", "", "", "", "", "", "", 65.74, 2.8778*^6, 104.871, 38., 13.188, 
  8.643, 11803.431, 1.1, 304.195, 10.08, 7.1, 51.2, "", 2.89, 78.57, 0.795}, 
 {"ALB", "Europe", "Albania", "2020-11-18", 29837., 711., 576.571, 646., 9., 
  8., 10367.989, 247.064, 200.351, 224.477, 3.127, 2.78, 1.26, "", "", "", 
  "", "", "", "", "", 2117., 154326., 53.626, 0.736, 2016., 0.701, 0.286, 
  3.5, "tests performed", "", "", "", "", "", "", "", "", "", 65.74, 
  2.8778*^6, 104.871, 38., 13.188, 8.643, 11803.431, 1.1, 304.195, 10.08, 
  7.1, 51.2, "", 2.89, 78.57, 0.795}, {"ALB", "Europe", "Albania", 
  "2020-11-19", 30623., 786., 630.286, 657., 11., 8.429, 10641.115, 273.125, 
  219.017, 228.299, 3.822, 2.929, 1.26, "", "", "", "", "", "", "", "", 
  2152., 156478., 54.374, 0.748, 2101., 0.73, 0.3, 3.3, "tests performed", 
  "", "", "", "", "", "", "", "", "", 65.74, 2.8778*^6, 104.871, 38., 13.188, 
  8.643, 11803.431, 1.1, 304.195, 10.08, 7.1, 51.2, "", 2.89, 78.57, 0.795}, 
 {"ALB", "Europe", "Albania", "2020-11-20", 31459., 836., 679.714, 672., 15., 
  9.571, 10931.614, 290.5, 236.192, 233.512, 5.212, 3.326, 1.23, "", "", "", 
  "", "", "", "", "", 2198., 158676., 55.138, 0.764, 2122., 0.737, 0.32, 3.1, 
  "tests performed", "", "", "", "", "", "", "", "", "", 65.74, 2.8778*^6, 
  104.871, 38., 13.188, 8.643, 11803.431, 1.1, 304.195, 10.08, 7.1, 51.2, "", 
  2.89, 78.57, 0.795}, {"ALB", "Europe", "Albania", "2020-11-21", 32196., 
  737., 709., 685., 13., 10.429, 11187.713, 256.098, 246.369, 238.029, 4.517, 
  3.624, 1.2, "", "", "", "", "", "", "", "", 1942., 160618., 55.813, 0.675, 
  2105., 0.731, 0.337, 3., "tests performed", "", "", "", "", "", "", "", "", 
  "", 65.74, 2.8778*^6, 104.871, 38., 13.188, 8.643, 11803.431, 1.1, 304.195, 
  10.08, 7.1, 51.2, "", 2.89, 78.57, 0.795}, {"ALB", "Europe", "Albania", 
  "2020-11-22", 32761., 565., 704.429, 699., 14., 10.857, 11384.043, 196.331, 
  244.78, 242.894, 4.865, 3.773, 1.16, "", "", "", "", "", "", "", "", 1627., 
  162245., 56.378, 0.565, 2037., 0.708, 0.346, 2.9, "tests performed", "", 
  "", "", "", "", "", "", "", "", 65.74, 2.8778*^6, 104.871, 38., 13.188, 
  8.643, 11803.431, 1.1, 304.195, 10.08, 7.1, 51.2, "", 2.89, 78.57, 0.795}, 
 {"ALB", "Europe", "Albania", "2020-11-23", 33556., 795., 732., 716., 17., 
  12.143, 11660.296, 276.253, 254.361, 248.801, 5.907, 4.219, 1.15, "", "", 
  "", "", "", "", "", "", 2032., 164277., 57.084, 0.706, 2029., 0.705, 0.361, 
  2.8, "tests performed", "", "", "", "", "", "", "", "", "", 65.74, 
  2.8778*^6, 104.871, 38., 13.188, 8.643, 11803.431, 1.1, 304.195, 10.08, 
  7.1, 51.2, "", 2.89, 78.57, 0.795}, {"ALB", "Europe", "Albania", 
  "2020-11-24", 34300., 744., 739.143, 735., 19., 14., 11918.827, 258.531, 
  256.843, 255.403, 6.602, 4.865, 1.12, "", "", "", "", "", "", "", "", 
  2095., 166372., 57.812, 0.728, 2023., 0.703, 0.365, 2.7, "tests performed", 
  "", "", "", "", "", "", "", "", "", 65.74, 2.8778*^6, 104.871, 38., 13.188, 
  8.643, 11803.431, 1.1, 304.195, 10.08, 7.1, 51.2, "", 2.89, 78.57, 0.795}, 
 {"ALB", "Europe", "Albania", "2020-11-25", 34944., 644., 729.571, 743., 8., 
  13.857, 12142.609, 223.782, 253.517, 258.183, 2.78, 4.815, 1.09, "", "", 
  "", "", "", "", "", "", 1727., 168099., 58.412, 0.6, 1968., 0.684, 0.371, 
  2.7, "tests performed", "", "", "", "", "", "", "", "", "", 65.74, 
  2.8778*^6, 104.871, 38., 13.188, 8.643, 11803.431, 1.1, 304.195, 10.08, 
  7.1, 51.2, "", 2.89, 78.57, 0.795}, {"ALB", "Europe", "Albania", 
  "2020-11-26", 35600., 656., 711., 753., 10., 13.714, 12370.561, 227.952, 
  247.064, 261.658, 3.475, 4.766, 1.07, "", "", "", "", "", "", "", "", 
  1777., 169876., 59.03, 0.617, 1914., 0.665, 0.371, 2.7, "tests performed", 
  "", "", "", "", "", "", "", "", "", 65.74, 2.8778*^6, 104.871, 38., 13.188, 
  8.643, 11803.431, 1.1, 304.195, 10.08, 7.1, 51.2, "", 2.89, 78.57, 0.795}, 
 {"ALB", "Europe", "Albania", "2020-11-27", 36245., 645., 683.714, 771., 18., 
  14.143, 12594.69, 224.13, 237.582, 267.913, 6.255, 4.914, 1.06, "", "", "", 
  "", "", "", "", "", 1778., 171654., 59.648, 0.618, 1854., 0.644, 0.369, 
  2.7, "tests performed", "", "", "", "", "", "", "", "", "", 65.74, 
  2.8778*^6, 104.871, 38., 13.188, 8.643, 11803.431, 1.1, 304.195, 10.08, 
  7.1, 51.2, "", 2.89, 78.57, 0.795}, {"ALB", "Europe", "Albania", 
  "2020-11-28", 36790., 545., 656.286, 787., 16., 14.571, 12784.071, 189.381, 
  228.051, 273.473, 5.56, 5.063, 1.06, "", "", "", "", "", "", "", "", 1416., 
  173070., 60.14, 0.492, 1779., 0.618, 0.369, 2.7, "tests performed", "", "", 
  "", "", "", "", "", "", "", 65.74, 2.8778*^6, 104.871, 38., 13.188, 8.643, 
  11803.431, 1.1, 304.195, 10.08, 7.1, 51.2, "", 2.89, 78.57, 0.795}, 
 {"ALB", "Europe", "Albania", "2020-11-29", 37625., 835., 694.857, 798., 11., 
  14.143, 13074.223, 290.152, 241.454, 277.295, 3.822, 4.914, 1.08, "", "", 
  "", "", "", "", "", "", 2120., 175190., 60.876, 0.737, 1849., 0.643, 0.376, 
  2.7, "tests performed", "", "", "", "", "", "", "", "", "", 65.74, 
  2.8778*^6, 104.871, 38., 13.188, 8.643, 11803.431, 1.1, 304.195, 10.08, 
  7.1, 51.2, "", 2.89, 78.57, 0.795}, {"ALB", "Europe", "Albania", 
  "2020-11-30", 38182., 557., 660.857, 810., 12., 13.429, 13267.774, 193.551, 
  229.64, 281.465, 4.17, 4.666, 1.08, "", "", "", "", "", "", "", "", 1948., 
  177138., 61.553, 0.677, 1837., 0.638, 0.36, 2.8, "tests performed", "", "", 
  "", "", "", "", "", "", "", 65.74, 2.8778*^6, 104.871, 38., 13.188, 8.643, 
  11803.431, 1.1, 304.195, 10.08, 7.1, 51.2, "", 2.89, 78.57, 0.795}, 
 {"ALB", "Europe", "Albania", "2020-12-01", 39014., 832., 673.429, 822., 12., 
  12.429, 13556.884, 289.11, 234.008, 285.635, 4.17, 4.319, 1.08, "", "", "", 
  "", "", "", "", "", 1702., 178840., 62.145, 0.591, 1781., 0.619, 0.378, 
  2.6, "tests performed", "", "", "", "", "", "", "", "", "", 65.74, 
  2.8778*^6, 104.871, 38., 13.188, 8.643, 11803.431, 1.1, 304.195, 10.08, 
  7.1, 51.2, "", 2.89, 78.57, 0.795}, {"ALB", "Europe", "Albania", 
  "2020-12-02", 39719., 705., 682.143, 839., 17., 13.714, 13801.863, 244.979, 
  237.036, 291.542, 5.907, 4.766, 1.08, "", "", "", "", "", "", "", "", 
  1830., 180670., 62.781, 0.636, 1796., 0.624, 0.38, 2.6, "tests performed", 
  "", "", "", "", "", "", "", "", "", 65.74, 2.8778*^6, 104.871, 38., 13.188, 
  8.643, 11803.431, 1.1, 304.195, 10.08, 7.1, 51.2, "", 2.89, 78.57, 0.795}, 
 {"ALB", "Europe", "Albania", "2020-12-03", 40501., 782., 700.143, 852., 13., 
  14.143, 14073.598, 271.735, 243.291, 296.059, 4.517, 4.914, 1.09, "", "", 
  "", "", "", "", "", "", 2125., 182795., 63.519, 0.738, 1846., 0.641, 0.379, 
  2.6, "tests performed", "", "", "", "", "", "", "", "", "", 65.74, 
  2.8778*^6, 104.871, 38., 13.188, 8.643, 11803.431, 1.1, 304.195, 10.08, 
  7.1, 51.2, "", 2.89, 78.57, 0.795}, {"ALB", "Europe", "Albania", 
  "2020-12-04", 41302., 801., 722.429, 870., 18., 14.143, 14351.936, 278.338, 
  251.035, 302.314, 6.255, 4.914, 1.09, "", "", "", "", "", "", "", "", 
  1915., 184710., 64.184, 0.665, 1865., 0.648, 0.387, 2.6, "tests performed", 
  "", "", "", "", "", "", "", "", "", 65.74, 2.8778*^6, 104.871, 38., 13.188, 
  8.643, 11803.431, 1.1, 304.195, 10.08, 7.1, 51.2, "", 2.89, 78.57, 0.795}, 
 {"ALB", "Europe", "Albania", "2020-12-05", 42148., 846., 765.429, 889., 19., 
  14.571, 14645.91, 293.975, 265.977, 308.917, 6.602, 5.063, 1.09, "", "", 
  "", "", "", "", "", "", 1851., 186561., 64.828, 0.643, 1927., 0.67, 0.397, 
  2.5, "tests performed", "", "", "", "", "", "", "", "", "", 65.74, 
  2.8778*^6, 104.871, 38., 13.188, 8.643, 11803.431, 1.1, 304.195, 10.08, 
  7.1, 51.2, "", 2.89, 78.57, 0.795}, {"ALB", "Europe", "Albania", 
  "2020-12-06", 42988., 840., 766.143, 905., 16., 15.286, 14937.8, 291.89, 
  266.225, 314.476, 5.56, 5.312, 1.08, "", "", "", "", "", "", "", "", 2063., 
  188624., 65.545, 0.717, 1919., 0.667, 0.399, 2.5, "tests performed", "", 
  "", "", "", "", "", "", "", "", 65.74, 2.8778*^6, 104.871, 38., 13.188, 
  8.643, 11803.431, 1.1, 304.195, 10.08, 7.1, 51.2, "", 2.89, 78.57, 0.795}, 
 {"ALB", "Europe", "Albania", "2020-12-07", 43683., 695., 785.857, 922., 17., 
  16., 15179.304, 241.504, 273.076, 320.384, 5.907, 5.56, 1.06, "", "", "", 
  "", "", "", "", "", 1963., 190587., 66.227, 0.682, 1921., 0.668, 0.409, 
  2.4, "tests performed", "", "", "", "", "", "", "", "", "", 65.74, 
  2.8778*^6, 104.871, 38., 13.188, 8.643, 11803.431, 1.1, 304.195, 10.08, 
  7.1, 51.2, "", 2.89, 78.57, 0.795}, {"ALB", "Europe", "Albania", 
  "2020-12-08", 44436., 753., 774.571, 936., 14., 16.286, 15440.962, 261.658, 
  269.154, 325.248, 4.865, 5.659, 1.05, "", "", "", "", "", "", "", "", 
  2532., 193119., 67.106, 0.88, 2040., 0.709, 0.38, 2.6, "tests performed", 
  "", "", "", "", "", "", "", "", "", 65.74, 2.8778*^6, 104.871, 38., 13.188, 
  8.643, 11803.431, 1.1, 304.195, 10.08, 7.1, 51.2, "", 2.89, 78.57, 0.795}, 
 {"ALB", "Europe", "Albania", "2020-12-09", 45188., 752., 781.286, 951., 15., 
  16., 15702.273, 261.311, 271.487, 330.461, 5.212, 5.56, 1.04, "", "", "", 
  "", "", "", "", "", 2620., 195739., 68.017, 0.91, 2153., 0.748, 0.363, 2.8, 
  "tests performed", "", "", "", "", "", "", "", "", "", 65.74, 2.8778*^6, 
  104.871, 38., 13.188, 8.643, 11803.431, 1.1, 304.195, 10.08, 7.1, 51.2, "", 
  2.89, 78.57, 0.795}, {"ALB", "Europe", "Albania", "2020-12-10", 46061., 
  873., 794.286, 965., 14., 16.143, 16005.629, 303.357, 276.004, 335.326, 
  4.865, 5.609, 1.03, "", "", "", "", "", "", "", "", 2714., 198453., 68.96, 
  0.943, 2237., 0.777, 0.355, 2.8, "tests performed", "", "", "", "", "", "", 
  "", "", "", 65.74, 2.8778*^6, 104.871, 38., 13.188, 8.643, 11803.431, 1.1, 
  304.195, 10.08, 7.1, 51.2, "", 2.89, 78.57, 0.795}, 
 {"ALB", "Europe", "Albania", "2020-12-11", 46863., 802., 794.429, 977., 12., 
  15.286, 16284.314, 278.685, 276.054, 339.495, 4.17, 5.312, 1.03, "", "", 
  "", "", "", "", "", "", 2604., 201057., 69.865, 0.905, 2335., 0.811, 0.34, 
  2.9, "tests performed", "", "", "", "", "", "", "", "", "", 65.74, 
  2.8778*^6, 104.871, 38., 13.188, 8.643, 11803.431, 1.1, 304.195, 10.08, 
  7.1, 51.2, "", 2.89, 78.57, 0.795}, {"ALB", "Europe", "Albania", 
  "2020-12-12", 47742., 879., 799.143, 989., 12., 14.286, 16589.756, 305.442, 
  277.692, 343.665, 4.17, 4.964, 1.01, "", "", "", "", "", "", "", "", 2734., 
  203791., 70.815, 0.95, 2461., 0.855, 0.325, 3.1, "tests performed", "", "", 
  "", "", "", "", "", "", "", 65.74, 2.8778*^6, 104.871, 38., 13.188, 8.643, 
  11803.431, 1.1, 304.195, 10.08, 7.1, 51.2, "", 2.89, 78.57, 0.795}, 
 {"ALB", "Europe", "Albania", "2020-12-13", 48530., 788., 791.714, 1003., 
  14., 14., 16863.576, 273.82, 275.111, 348.53, 4.865, 4.865, 0.99, "", "", 
  "", "", "", "", "", "", 2501., 206292., 71.684, 0.869, 2524., 0.877, 0.314, 
  3.2, "tests performed", "", "", "", "", "", "", "", "", "", 65.74, 
  2.8778*^6, 104.871, 38., 13.188, 8.643, 11803.431, 1.1, 304.195, 10.08, 
  7.1, 51.2, "", 2.89, 78.57, 0.795}, {"ALB", "Europe", "Albania", 
  "2020-12-14", 49191., 661., 786.857, 1016., 13., 13.429, 17093.266, 
  229.689, 273.423, 353.047, 4.517, 4.666, 0.97, "", "", "", "", "", "", "", 
  "", 2108., 208400., 72.416, 0.733, 2545., 0.884, 0.309, 3.2, 
  "tests performed", "", "", "", "", "", "", "", "", "", 65.74, 2.8778*^6, 
  104.871, 38., 13.188, 8.643, 11803.431, 1.1, 304.195, 10.08, 7.1, 51.2, "", 
  2.89, 78.57, 0.795}, {"ALB", "Europe", "Albania", "2020-12-15", 50000., 
  809., 794.857, 1028., 12., 13.143, 17374.383, 281.118, 276.203, 357.217, 
  4.17, 4.567, 0.94, "", "", "", "", "", "", "", "", 2711., 211111., 73.358, 
  0.942, 2570., 0.893, 0.309, 3.2, "tests performed", "", "", "", "", "", "", 
  "", "", "", 65.74, 2.8778*^6, 104.871, 38., 13.188, 8.643, 11803.431, 1.1, 
  304.195, 10.08, 7.1, 51.2, "", 2.89, 78.57, 0.795}, 
 {"ALB", "Europe", "Albania", "2020-12-16", 50637., 637., 778.429, 1040., 
  12., 12.714, 17595.733, 221.35, 270.494, 361.387, 4.17, 4.418, 0.9, "", "", 
  "", "", "", "", "", "", 2657., 213768., 74.282, 0.923, 2576., 0.895, 0.302, 
  3.3, "tests performed", "", "", "", "", "", "", "", "", "", 65.74, 
  2.8778*^6, 104.871, 38., 13.188, 8.643, 11803.431, 1.1, 304.195, 10.08, 
  7.1, 51.2, "", 2.89, 78.57, 0.795}, {"ALB", "Europe", "Albania", 
  "2020-12-17", 51424., 787., 766.143, 1055., 15., 12.857, 17869.206, 
  273.473, 266.225, 366.599, 5.212, 4.468, 0.88, "", "", "", "", "", "", "", 
  "", 2745., 216513., 75.236, 0.954, 2580., 0.897, 0.297, 3.4, 
  "tests performed", "", "", "", "", "", "", "", "", "", 65.74, 2.8778*^6, 
  104.871, 38., 13.188, 8.643, 11803.431, 1.1, 304.195, 10.08, 7.1, 51.2, "", 
  2.89, 78.57, 0.795}, {"ALB", "Europe", "Albania", "2020-12-18", 52004., 
  580., 734.429, 1066., 11., 12.714, 18070.748, 201.543, 255.205, 370.422, 
  3.822, 4.418, 0.85, "", "", "", "", "", "", "", "", 2615., 219128., 76.144, 
  0.909, 2582., 0.897, 0.284, 3.5, "tests performed", "", "", "", "", "", "", 
  "", "", "", 65.74, 2.8778*^6, 104.871, 38., 13.188, 8.643, 11803.431, 1.1, 
  304.195, 10.08, 7.1, 51.2, "", 2.89, 78.57, 0.795}, 
 {"ALB", "Europe", "Albania", "2020-12-19", 52542., 538., 685.714, 1074., 8., 
  12.143, 18257.697, 186.948, 238.277, 373.202, 2.78, 4.219, 0.82, "", "", 
  "", "", "", "", "", "", 2276., 221404., 76.935, 0.791, 2516., 0.874, 0.273, 
  3.7, "tests performed", "", "", "", "", "", "", "", "", "", 65.74, 
  2.8778*^6, 104.871, 38., 13.188, 8.643, 11803.431, 1.1, 304.195, 10.08, 
  7.1, 51.2, "", 2.89, 78.57, 0.795}, {"ALB", "Europe", "Albania", 
  "2020-12-20", 53003., 461., 639., 1088., 14., 12.143, 18417.889, 160.192, 
  222.045, 378.067, 4.865, 4.219, 0.81, "", "", "", "", "", "", "", "", 
  1927., 223331., 77.605, 0.67, 2434., 0.846, 0.263, 3.8, "tests performed", 
  "", "", "", "", "", "", "", "", "", 54.63, 2.8778*^6, 104.871, 38., 13.188, 
  8.643, 11803.431, 1.1, 304.195, 10.08, 7.1, 51.2, "", 2.89, 78.57, 0.795}, 
 {"ALB", "Europe", "Albania", "2020-12-21", 53425., 422., 604.857, 1098., 
  10., 11.714, 18564.528, 146.64, 210.18, 381.541, 3.475, 4.071, 0.8, "", "", 
  "", "", "", "", "", "", 1908., 225239., 78.268, 0.663, 2406., 0.836, 0.251, 
  4., "tests performed", "", "", "", "", "", "", "", "", "", 60.19, 
  2.8778*^6, 104.871, 38., 13.188, 8.643, 11803.431, 1.1, 304.195, 10.08, 
  7.1, 51.2, "", 2.89, 78.57, 0.795}, {"ALB", "Europe", "Albania", 
  "2020-12-22", 53814., 389., 544.857, 1111., 13., 11.857, 18699.701, 
  135.173, 189.331, 386.059, 4.517, 4.12, 0.79, "", "", "", "", "", "", "", 
  "", 2420., 227659., 79.109, 0.841, 2364., 0.821, 0.23, 4.3, 
  "tests performed", "", "", "", "", "", "", "", "", "", 60.19, 2.8778*^6, 
  104.871, 38., 13.188, 8.643, 11803.431, 1.1, 304.195, 10.08, 7.1, 51.2, "", 
  2.89, 78.57, 0.795}, {"ALB", "Europe", "Albania", "2020-12-23", 54317., 
  503., 525.714, 1117., 6., 11., 18874.487, 174.786, 182.679, 388.144, 2.085, 
  3.822, 0.8, "", "", "", "", "", "", "", "", 2210., 229869., 79.877, 0.768, 
  2300., 0.799, 0.229, 4.4, "tests performed", "", "", "", "", "", "", "", 
  "", "", 60.19, 2.8778*^6, 104.871, 38., 13.188, 8.643, 11803.431, 1.1, 
  304.195, 10.08, 7.1, 51.2, "", 2.89, 78.57, 0.795}, 
 {"ALB", "Europe", "Albania", "2020-12-24", 54827., 510., 486.143, 1125., 8., 
  10., 19051.706, 177.219, 168.929, 390.924, 2.78, 3.475, 0.82, "", "", "", 
  "", "", "", "", "", 2198., 232067., 80.64, 0.764, 2222., 0.772, 0.219, 4.6, 
  "tests performed", "", "", "", "", "", "", "", "", "", 56.48, 2.8778*^6, 
  104.871, 38., 13.188, 8.643, 11803.431, 1.1, 304.195, 10.08, 7.1, 51.2, "", 
  2.89, 78.57, 0.795}, {"ALB", "Europe", "Albania", "2020-12-25", 55380., 
  553., 482.286, 1134., 9., 9.714, 19243.867, 192.161, 167.588, 394.051, 
  3.127, 3.376, 0.84, "", "", "", "", "", "", "", "", 2184., 234251., 81.399, 
  0.759, 2160., 0.751, 0.223, 4.5, "tests performed", "", "", "", "", "", "", 
  "", "", "", 56.48, 2.8778*^6, 104.871, 38., 13.188, 8.643, 11803.431, 1.1, 
  304.195, 10.08, 7.1, 51.2, "", 2.89, 78.57, 0.795}, 
 {"ALB", "Europe", "Albania", "2020-12-26", 55755., 375., 459., 1143., 9., 
  9.857, 19374.175, 130.308, 159.497, 397.178, 3.127, 3.425, 0.84, "", "", 
  "", "", "", "", "", "", 1889., 236140., 82.056, 0.656, 2105., 0.731, 0.218, 
  4.6, "tests performed", "", "", "", "", "", "", "", "", "", 56.48, 
  2.8778*^6, 104.871, 38., 13.188, 8.643, 11803.431, 1.1, 304.195, 10.08, 
  7.1, 51.2, "", 2.89, 78.57, 0.795}, {"ALB", "Europe", "Albania", 
  "2020-12-27", 56254., 499., 464.429, 1153., 10., 9.286, 19547.571, 173.396, 
  161.383, 400.653, 3.475, 3.227, 0.87, "", "", "", "", "", "", "", "", 
  2165., 238305., 82.808, 0.752, 2139., 0.743, 0.217, 4.6, "tests performed", 
  "", "", "", "", "", "", "", "", "", 56.48, 2.8778*^6, 104.871, 38., 13.188, 
  8.643, 11803.431, 1.1, 304.195, 10.08, 7.1, 51.2, "", 2.89, 78.57, 0.795}, 
 {"ALB", "Europe", "Albania", "2020-12-28", 56572., 318., 449.571, 1164., 
  11., 9.429, 19658.072, 110.501, 156.221, 404.476, 3.822, 3.276, 0.89, "", 
  "", "", "", "", "", "", "", 1508., 239813., 83.332, 0.524, 2082., 0.723, 
  0.216, 4.6, "tests performed", "", "", "", "", "", "", "", "", "", 56.48, 
  2.8778*^6, 104.871, 38., 13.188, 8.643, 11803.431, 1.1, 304.195, 10.08, 
  7.1, 51.2, "", 2.89, 78.57, 0.795}, {"ALB", "Europe", "Albania", 
  "2020-12-29", 57146., 574., 476., 1170., 6., 8.429, 19857.53, 199.458, 
  165.404, 406.561, 2.085, 2.929, 0.91, "", "", "", "", "", "", "", "", 
  2682., 242495., 84.264, 0.932, 2119., 0.736, 0.225, 4.5, "tests performed", 
  "", "", "", "", "", "", "", "", "", 56.48, 2.8778*^6, 104.871, 38., 13.188, 
  8.643, 11803.431, 1.1, 304.195, 10.08, 7.1, 51.2, "", 2.89, 78.57, 0.795}, 
 {"ALB", "Europe", "Albania", "2020-12-30", 57727., 581., 487.143, 1174., 4., 
  8.143, 20059.42, 201.89, 169.276, 407.951, 1.39, 2.83, 0.92, "", "", "", 
  "", "", "", "", "", 2681., 245176., 85.196, 0.932, 2187., 0.76, 0.223, 4.5, 
  "tests performed", "", "", "", "", "", "", "", "", "", 56.48, 2.8778*^6, 
  104.871, 38., 13.188, 8.643, 11803.431, 1.1, 304.195, 10.08, 7.1, 51.2, "", 
  2.89, 78.57, 0.795}, {"ALB", "Europe", "Albania", "2020-12-31", 58316., 
  589., 498.429, 1181., 7., 8., 20264.091, 204.67, 173.198, 410.383, 2.432, 
  2.78, 0.91, "", "", "", "", "", "", "", "", 2350., 247526., 86.012, 0.817, 
  2208., 0.767, 0.226, 4.4, "tests performed", "", "", "", "", "", "", "", 
  "", "", 56.48, 2.8778*^6, 104.871, 38., 13.188, 8.643, 11803.431, 1.1, 
  304.195, 10.08, 7.1, 51.2, "", 2.89, 78.57, 0.795}, 
 {"ALB", "Europe", "Albania", "2021-01-01", 58316., 0., 419.429, 1181., 0., 
  6.714, 20264.091, 0., 145.746, 410.383, 0., 2.333, 0.91, "", "", "", "", 
  "", "", "", "", 1858., 249384., 86.658, 0.646, 2162., 0.751, 0.194, 5.2, 
  "tests performed", "", "", "", "", "", "", "", "", "", 56.48, 2.8778*^6, 
  104.871, 38., 13.188, 8.643, 11803.431, 1.1, 304.195, 10.08, 7.1, 51.2, "", 
  2.89, 78.57, 0.795}, {"ALB", "Europe", "Albania", "2021-01-02", 58991., 
  675., 462.286, 1190., 9., 6.714, 20498.645, 234.554, 160.639, 413.51, 
  3.127, 2.333, 0.97, "", "", "", "", "", "", "", "", 1025., 250409., 87.014, 
  0.356, 2038., 0.708, 0.227, 4.4, "tests performed", "", "", "", "", "", "", 
  "", "", "", 56.48, 2.8778*^6, 104.871, 38., 13.188, 8.643, 11803.431, 1.1, 
  304.195, 10.08, 7.1, 51.2, "", 2.89, 78.57, 0.795}, 
 {"ALB", "Europe", "Albania", "2021-01-03", 59438., 447., 454.857, 1193., 3., 
  5.714, 20653.972, 155.327, 158.057, 414.553, 1.042, 1.986, 1., "", "", "", 
  "", "", "", "", "", 2309., 252718., 87.816, 0.802, 2059., 0.715, 0.221, 
  4.5, "tests performed", "", "", "", "", "", "", "", "", "", 56.48, 
  2.8778*^6, 104.871, 38., 13.188, 8.643, 11803.431, 1.1, 304.195, 10.08, 
  7.1, 51.2, "", 2.89, 78.57, 0.795}, {"ALB", "Europe", "Albania", 
  "2021-01-04", 59623., 185., 435.857, 1199., 6., 5., 20718.257, 64.285, 
  151.455, 416.638, 2.085, 1.737, 1.03, "", "", "", "", "", "", "", "", 
  1281., 253999., 88.262, 0.445, 2027., 0.704, 0.215, 4.7, "tests performed", 
  "", "", "", "", "", "", "", "", "", 56.48, 2.8778*^6, 104.871, 38., 13.188, 
  8.643, 11803.431, 1.1, 304.195, 10.08, 7.1, 51.2, "", 2.89, 78.57, 0.795}, 
 {"ALB", "Europe", "Albania", "2021-01-05", 60283., 660., 448.143, 1210., 
  11., 5.714, 20947.599, 229.342, 155.724, 420.46, 3.822, 1.986, 1.09, "", 
  "", "", "", "", "", "", "", 3424., 257423., 89.451, 1.19, 2133., 0.741, 
  0.21, 4.8, "tests performed", "", "", "", "", "", "", "", "", "", 56.48, 
  2.8778*^6, 104.871, 38., 13.188, 8.643, 11803.431, 1.1, 304.195, 10.08, 
  7.1, 51.2, "", 2.89, 78.57, 0.795}, {"ALB", "Europe", "Albania", 
  "2021-01-06", 61008., 725., 468.714, 1217., 7., 6.143, 21199.527, 251.929, 
  162.872, 422.892, 2.432, 2.135, 1.12, "", "", "", "", "", "", "", "", 
  3906., 261329., 90.809, 1.357, 2308., 0.802, 0.203, 4.9, "tests performed", 
  "", "", "", "", "", "", "", "", "", 56.48, 2.8778*^6, 104.871, 38., 13.188, 
  8.643, 11803.431, 1.1, 304.195, 10.08, 7.1, 51.2, "", 2.89, 78.57, 0.795}, 
 {"ALB", "Europe", "Albania", "2021-01-07", 61705., 697., 484.143, 1223., 6., 
  6., 21441.726, 242.199, 168.234, 424.977, 2.085, 2.085, 1.13, "", "", "", 
  "", "", "", "", "", 3668., 264997., 92.083, 1.275, 2496., 0.867, 0.194, 
  5.2, "tests performed", "", "", "", "", "", "", "", "", "", 56.48, 
  2.8778*^6, 104.871, 38., 13.188, 8.643, 11803.431, 1.1, 304.195, 10.08, 
  7.1, 51.2, "", 2.89, 78.57, 0.795}, {"ALB", "Europe", "Albania", 
  "2021-01-08", 62378., 673., 580.286, 1230., 7., 7., 21675.586, 233.859, 
  201.642, 427.41, 2.432, 2.432, 1.13, "", "", "", "", "", "", "", "", 3927., 
  268924., 93.448, 1.365, 2791., 0.97, 0.208, 4.8, "tests performed", "", "", 
  "", "", "", "", "", "", "", 56.48, 2.8778*^6, 104.871, 38., 13.188, 8.643, 
  11803.431, 1.1, 304.195, 10.08, 7.1, 51.2, "", 2.89, 78.57, 0.795}, 
 {"ALB", "Europe", "Albania", "2021-01-09", 63033., 655., 577.429, 1233., 3., 
  6.143, 21903.19, 227.604, 200.649, 428.452, 1.042, 2.135, 1.11, "", "", "", 
  "", "", "", "", "", 4499., 273423., 95.011, 1.563, 3288., 1.143, 0.176, 
  5.7, "tests performed", "", "", "", "", "", "", "", "", "", 56.48, 
  2.8778*^6, 104.871, 38., 13.188, 8.643, 11803.431, 1.1, 304.195, 10.08, 
  7.1, 51.2, "", 2.89, 78.57, 0.795}, {"ALB", "Europe", "Albania", 
  "2021-01-10", 63595., 562., 593.857, 1241., 8., 6.857, 22098.478, 195.288, 
  206.358, 431.232, 2.78, 2.383, 1.09, "", "", "", "", "", "", "", "", 2997., 
  276420., 96.053, 1.041, 3386., 1.177, 0.175, 5.7, "tests performed", 0., 
  0., "", "", "", 0., 0., "", "", 56.48, 2.8778*^6, 104.871, 38., 13.188, 
  8.643, 11803.431, 1.1, 304.195, 10.08, 7.1, 51.2, "", 2.89, 78.57, 0.795}, 
 {"ALB", "Europe", "Albania", "2021-01-11", 63971., 376., 621.143, 1247., 6., 
  6.857, 22229.133, 130.655, 215.839, 433.317, 2.085, 2.383, 1.08, "", "", 
  "", "", "", "", "", "", 1575., 277995., 96.6, 0.547, 3428., 1.191, 0.181, 
  5.5, "tests performed", "", "", "", "", 64., "", "", "", 22., 60.19, 
  2.8778*^6, 104.871, 38., 13.188, 8.643, 11803.431, 1.1, 304.195, 10.08, 
  7.1, 51.2, "", 2.89, 78.57, 0.795}, {"ALB", "Europe", "Albania", 
  "2021-01-12", 64627., 656., 620.571, 1252., 5., 6., 22457.085, 227.952, 
  215.641, 435.055, 1.737, 2.085, 1.08, "", "", "", "", "", "", "", "", 
  3727., 281722., 97.895, 1.295, 3471., 1.206, 0.179, 5.6, "tests performed", 
  128., 128., "", "", 64., 0., 0., "", 22., 60.19, 2.8778*^6, 104.871, 38., 
  13.188, 8.643, 11803.431, 1.1, 304.195, 10.08, 7.1, 51.2, "", 2.89, 78.57, 
  0.795}, {"ALB", "Europe", "Albania", "2021-01-13", 65334., 707., 618., 
  1256., 4., 5.571, 22702.759, 245.674, 214.747, 436.445, 1.39, 1.936, 1.07, 
  "", "", "", "", "", "", "", "", 3307., 285029., 99.044, 1.149, 3386., 
  1.177, 0.183, 5.5, "tests performed", 188., 188., "", 60., 63., 0.01, 0.01, 
  "", 22., 60.19, 2.8778*^6, 104.871, 38., 13.188, 8.643, 11803.431, 1.1, 
  304.195, 10.08, 7.1, 51.2, "", 2.89, 78.57, 0.795}, 
 {"ALB", "Europe", "Albania", "2021-01-14", 65994., 660., 612.714, 1261., 5., 
  5.429, 22932.101, 229.342, 212.911, 438.182, 1.737, 1.886, 1.06, "", "", 
  "", "", "", "", "", "", 3695., 288724., 100.328, 1.284, 3390., 1.178, 
  0.181, 5.5, "tests performed", 266., 266., "", 78., 66., 0.01, 0.01, "", 
  23., 60.19, 2.8778*^6, 104.871, 38., 13.188, 8.643, 11803.431, 1.1, 
  304.195, 10.08, 7.1, 51.2, "", 2.89, 78.57, 0.795}, 
 {"ALB", "Europe", "Albania", "2021-01-15", 66635., 641., 608.143, 1265., 4., 
  5., 23154.841, 222.74, 211.322, 439.572, 1.39, 1.737, 1.05, "", "", "", "", 
  "", "", "", "", 3530., 292254., 101.555, 1.227, 3333., 1.158, 0.182, 5.5, 
  "tests performed", 308., 308., "", 42., 62., 0.01, 0.01, "", 22., 60.19, 
  2.8778*^6, 104.871, 38., 13.188, 8.643, 11803.431, 1.1, 304.195, 10.08, 
  7.1, 51.2, "", 2.89, 78.57, 0.795}, {"ALB", "Europe", "Albania", 
  "2021-01-16", 67216., 581., 597.571, 1270., 5., 5.286, 23356.731, 201.89, 
  207.649, 441.309, 1.737, 1.837, 1.03, "", "", "", "", "", "", "", "", 
  3029., 295283., 102.607, 1.053, 3123., 1.085, 0.191, 5.2, 
  "tests performed", 369., 369., "", 61., 62., 0.01, 0.01, "", 22., 60.19, 
  2.8778*^6, 104.871, 38., 13.188, 8.643, 11803.431, 1.1, 304.195, 10.08, 
  7.1, 51.2, "", 2.89, 78.57, 0.795}, {"ALB", "Europe", "Albania", 
  "2021-01-17", 67690., 474., 585., 1277., 7., 5.143, 23521.44, 164.709, 
  203.28, 443.742, 2.432, 1.787, 1.02, "", "", "", "", "", "", "", "", 2521., 
  297804., 103.483, 0.876, 3055., 1.062, 0.191, 5.2, "tests performed", 405., 
  405., "", 36., 58., 0.01, 0.01, "", 20., 60.19, 2.8778*^6, 104.871, 38., 
  13.188, 8.643, 11803.431, 1.1, 304.195, 10.08, 7.1, 51.2, "", 2.89, 78.57, 
  0.795}, {"ALB", "Europe", "Albania", "2021-01-18", 67982., 292., 573., 
  1281., 4., 4.857, 23622.906, 101.466, 199.11, 445.132, 1.39, 1.688, 1.03, 
  "", "", "", "", "", "", "", "", 2343., 300147., 104.297, 0.814, 3165., 1.1, 
  0.181, 5.5, "tests performed", 447., 447., "", 42., 55., 0.02, 0.02, "", 
  19., 60.19, 2.8778*^6, 104.871, 38., 13.188, 8.643, 11803.431, 1.1, 
  304.195, 10.08, 7.1, 51.2, "", 2.89, 78.57, 0.795}, 
 {"ALB", "Europe", "Albania", "2021-01-19", 68568., 586., 563., 1287., 6., 
  5., 23826.534, 203.628, 195.636, 447.217, 2.085, 1.737, 1.06, "", "", "", 
  "", "", "", "", "", 2510., 302657., 105.17, 0.872, 2991., 1.039, 0.188, 
  5.3, "tests performed", 483., 483., "", 36., 51., 0.02, 0.02, "", 18., 
  60.19, 2.8778*^6, 104.871, 38., 13.188, 8.643, 11803.431, 1.1, 304.195, 
  10.08, 7.1, 51.2, "", 2.89, 78.57, 0.795}, {"ALB", "Europe", "Albania", 
  "2021-01-20", 69238., 670., 557.714, 1291., 4., 5., 24059.351, 232.817, 
  193.799, 448.607, 1.39, 1.737, 1.09, "", "", "", "", "", "", "", "", 3331., 
  305988., 106.327, 1.157, 2994., 1.04, 0.186, 5.4, "tests performed", 519., 
  519., "", 36., 47., 0.02, 0.02, "", 16., 60.19, 2.8778*^6, 104.871, 38., 
  13.188, 8.643, 11803.431, 1.1, 304.195, 10.08, 7.1, 51.2, "", 2.89, 78.57, 
  0.795}, {"ALB", "Europe", "Albania", "2021-01-21", 69916., 678., 560.286, 
  1296., 5., 5., 24294.948, 235.597, 194.692, 450.344, 1.737, 1.737, 1.13, 
  "", "", "", "", "", "", "", "", 3088., 309076., 107.4, 1.073, 2907., 1.01, 
  0.193, 5.2, "tests performed", 549., 549., "", 30., 40., 0.02, 0.02, "", 
  14., 60.19, 2.8778*^6, 104.871, 38., 13.188, 8.643, 11803.431, 1.1, 
  304.195, 10.08, 7.1, 51.2, "", 2.89, 78.57, 0.795}, 
 {"ALB", "Europe", "Albania", "2021-01-22", 70655., 739., 574.286, 1303., 7., 
  5.429, 24551.741, 256.793, 199.557, 452.776, 2.432, 1.886, 1.16, "", "", 
  "", "", "", "", "", "", 3314., 312390., 108.552, 1.152, 2877., 1., 0.2, 5., 
  "tests performed", "", "", "", "", 34., "", "", "", 12., 60.19, 2.8778*^6, 
  104.871, 38., 13.188, 8.643, 11803.431, 1.1, 304.195, 10.08, 7.1, 51.2, "", 
  2.89, 78.57, 0.795}, {"ALB", "Europe", "Albania", "2021-01-23", 71441., 
  786., 603.571, 1310., 7., 5.714, 24824.866, 273.125, 209.734, 455.209, 
  2.432, 1.986, 1.18, "", "", "", "", "", "", "", "", 3513., 315903., 
  109.772, 1.221, 2946., 1.024, 0.205, 4.9, "tests performed", "", "", "", 
  "", 26., "", "", "", 9., 60.19, 2.8778*^6, 104.871, 38., 13.188, 8.643, 
  11803.431, 1.1, 304.195, 10.08, 7.1, 51.2, "", 2.89, 78.57, 0.795}, 
 {"ALB", "Europe", "Albania", "2021-01-24", 72274., 833., 654.857, 1315., 5., 
  5.429, 25114.323, 289.457, 227.555, 456.946, 1.737, 1.886, 1.19, "", "", 
  "", "", "", "", "", "", 3511., 319414., 110.992, 1.22, 3087., 1.073, 0.212, 
  4.7, "tests performed", "", "", "", "", 21., "", "", "", 7., 60.19, 
  2.8778*^6, 104.871, 38., 13.188, 8.643, 11803.431, 1.1, 304.195, 10.08, 
  7.1, 51.2, "", 2.89, 78.57, 0.795}, {"ALB", "Europe", "Albania", 
  "2021-01-25", 72812., 538., 690., 1324., 9., 6.143, 25301.272, 186.948, 
  239.766, 460.074, 3.127, 2.135, 1.19, "", "", "", "", "", "", "", "", 
  1918., 321332., 111.659, 0.666, 3026., 1.051, 0.228, 4.4, 
  "tests performed", "", "", "", "", 15., "", "", "", 5., 60.19, 2.8778*^6, 
  104.871, 38., 13.188, 8.643, 11803.431, 1.1, 304.195, 10.08, 7.1, 51.2, "", 
  2.89, 78.57, 0.795}, {"ALB", "Europe", "Albania", "2021-01-26", 73691., 
  879., 731.857, 1332., 8., 6.429, 25606.713, 305.442, 254.311, 462.854, 
  2.78, 2.234, 1.2, "", "", "", "", "", "", "", "", 3605., 324937., 112.912, 
  1.253, 3183., 1.106, 0.23, 4.3, "tests performed", "", "", "", "", 9., "", 
  "", "", 3., 60.19, 2.8778*^6, 104.871, 38., 13.188, 8.643, 11803.431, 1.1, 
  304.195, 10.08, 7.1, 51.2, "", 2.89, 78.57, 0.795}, 
 {"ALB", "Europe", "Albania", "2021-01-27", 74567., 876., 761.286, 1339., 7., 
  6.857, 25911.113, 304.399, 264.537, 465.286, 2.432, 2.383, 1.2, "", "", "", 
  "", "", "", "", "", 3512., 328449., 114.132, 1.22, 3209., 1.115, 0.237, 
  4.2, "tests performed", "", "", "", "", 4., "", "", "", 1., 60.19, 
  2.8778*^6, 104.871, 38., 13.188, 8.643, 11803.431, 1.1, 304.195, 10.08, 
  7.1, 51.2, "", 2.89, 78.57, 0.795}, {"ALB", "Europe", "Albania", 
  "2021-01-28", 75454., 887., 791.143, 1350., 11., 7.714, 26219.334, 308.222, 
  274.912, 469.108, 3.822, 2.681, 1.19, "", "", "", "", "", "", "", "", 
  3891., 332340., 115.484, 1.352, 3323., 1.155, 0.238, 4.2, 
  "tests performed", "", "", "", "", 0., "", "", "", 0., 60.19, 2.8778*^6, 
  104.871, 38., 13.188, 8.643, 11803.431, 1.1, 304.195, 10.08, 7.1, 51.2, "", 
  2.89, 78.57, 0.795}, {"ALB", "Europe", "Albania", "2021-01-29", 76350., 
  896., 813.571, 1358., 8., 7.857, 26530.683, 311.349, 282.706, 471.888, 
  2.78, 2.73, 1.19, "", "", "", "", "", "", "", "", 3761., 336101., 116.791, 
  1.307, 3387., 1.177, 0.24, 4.2, "tests performed", "", "", "", "", 0., "", 
  "", "", 0., 60.19, 2.8778*^6, 104.871, 38., 13.188, 8.643, 11803.431, 1.1, 
  304.195, 10.08, 7.1, 51.2, "", 2.89, 78.57, 0.795}, 
 {"ALB", "Europe", "Albania", "2021-01-30", 77251., 901., 830., 1369., 11., 
  8.429, 26843.77, 313.086, 288.415, 475.711, 3.822, 2.929, 1.19, "", "", "", 
  "", "", "", "", "", 3864., 339965., 118.134, 1.343, 3437., 1.194, 0.241, 
  4.1, "tests performed", "", "", "", "", 0., "", "", "", 0., 60.19, 
  2.8778*^6, 104.871, 38., 13.188, 8.643, 11803.431, 1.1, 304.195, 10.08, 
  7.1, 51.2, "", 2.89, 78.57, 0.795}, {"ALB", "Europe", "Albania", 
  "2021-01-31", 78127., 876., 836.143, 1380., 11., 9.286, 27148.169, 304.399, 
  290.549, 479.533, 3.822, 3.227, 1.19, "", "", "", "", "", "", "", "", 
  3144., 343109., 119.226, 1.093, 3385., 1.176, 0.247, 4., "tests performed", 
  "", "", "", "", 0., "", "", "", 0., 60.19, 2.8778*^6, 104.871, 38., 13.188, 
  8.643, 11803.431, 1.1, 304.195, 10.08, 7.1, 51.2, "", 2.89, 78.57, 0.795}, 
 {"ALB", "Europe", "Albania", "2021-02-01", 78992., 865., 882.857, 1393., 
  13., 9.857, 27448.746, 300.577, 306.782, 484.05, 4.517, 3.425, 1.19, "", 
  "", "", "", "", "", "", "", 2960., 346069., 120.255, 1.029, 3534., 1.228, 
  0.25, 4., "tests performed", "", "", "", "", 0., "", "", "", 0., 60.19, 
  2.8778*^6, 104.871, 38., 13.188, 8.643, 11803.431, 1.1, 304.195, 10.08, 
  7.1, 51.2, "", 2.89, 78.57, 0.795}, {"ALB", "Europe", "Albania", 
  "2021-02-02", 79934., 942., 891.857, 1398., 5., 9.429, 27776.079, 327.333, 
  309.909, 485.788, 1.737, 3.276, 1.18, "", "", "", "", "", "", "", "", 
  3856., 349925., 121.595, 1.34, 3570., 1.241, 0.25, 4., "tests performed", 
  550., 549., 1., "", 0., 0.02, 0.02, 0., 0., 60.19, 2.8778*^6, 104.871, 38., 
  13.188, 8.643, 11803.431, 1.1, 304.195, 10.08, 7.1, 51.2, "", 2.89, 78.57, 
  0.795}, {"ALB", "Europe", "Albania", "2021-02-03", 80941., 1007., 910.571, 
  1404., 6., 9.286, 28125.999, 349.92, 316.412, 487.873, 2.085, 3.227, 1.18, 
  "", "", "", "", "", "", "", "", 3849., 353774., 122.932, 1.337, 3618., 
  1.257, 0.252, 4., "tests performed", "", "", "", "", 12., "", "", "", 4., 
  60.19, 2.8778*^6, 104.871, 38., 13.188, 8.643, 11803.431, 1.1, 304.195, 
  10.08, 7.1, 51.2, "", 2.89, 78.57, 0.795}, {"ALB", "Europe", "Albania", 
  "2021-02-04", 81993., 1052., 934.143, 1418., 14., 9.714, 28491.556, 
  365.557, 324.603, 492.738, 4.865, 3.376, 1.18, "", "", "", "", "", "", "", 
  "", 3974., 357748., 124.313, 1.381, 3630., 1.261, 0.257, 3.9, 
  "tests performed", "", "", "", "", 24., "", "", "", 8., 60.19, 2.8778*^6, 
  104.871, 38., 13.188, 8.643, 11803.431, 1.1, 304.195, 10.08, 7.1, 51.2, "", 
  2.89, 78.57, 0.795}, {"ALB", "Europe", "Albania", "2021-02-05", 83082., 
  1089., 961.714, 1433., 15., 10.714, 28869.97, 378.414, 334.184, 497.95, 
  5.212, 3.723, 1.18, "", "", "", "", "", "", "", "", 4270., 362018., 
  125.797, 1.484, 3702., 1.286, 0.26, 3.8, "tests performed", "", "", "", "", 
  35., "", "", "", 12., 60.19, 2.8778*^6, 104.871, 38., 13.188, 8.643, 
  11803.431, 1.1, 304.195, 10.08, 7.1, 51.2, "", 2.89, 78.57, 0.795}, 
 {"ALB", "Europe", "Albania", "2021-02-06", 84212., 1130., 994.429, 1446., 
  13., 11., 29262.631, 392.661, 345.552, 502.467, 4.517, 3.822, 1.17, "", "", 
  "", "", "", "", "", "", 4539., 366557., 127.374, 1.577, 3799., 1.32, 0.262, 
  3.8, "tests performed", "", "", "", "", 47., "", "", "", 16., 60.19, 
  2.8778*^6, 104.871, 38., 13.188, 8.643, 11803.431, 1.1, 304.195, 10.08, 
  7.1, 51.2, "", 2.89, 78.57, 0.795}, {"ALB", "Europe", "Albania", 
  "2021-02-07", 85336., 1124., 1029.857, 1460., 14., 11.429, 29653.207, 
  390.576, 357.863, 507.332, 4.865, 3.971, 1.16, "", "", "", "", "", "", "", 
  "", "", "", "", "", 3599., 1.251, 0.286, 3.5, "tests performed", "", "", 
  "", "", 59., "", "", "", 21., 60.19, 2.8778*^6, 104.871, 38., 13.188, 
  8.643, 11803.431, 1.1, 304.195, 10.08, 7.1, 51.2, "", 2.89, 78.57, 0.795}, 
 {"ALB", "Europe", "Albania", "2021-02-08", 86289., 953., 1042.429, 1472., 
  12., 11.286, 29984.363, 331.156, 362.231, 511.502, 4.17, 3.922, 1.15, "", 
  "", "", "", "", "", "", "", 3485., 370042., 128.585, 1.211, 3425., 1.19, 
  0.304, 3.3, "tests performed", "", "", "", "", 71., "", "", "", 25., 60.19, 
  2.8778*^6, 104.871, 38., 13.188, 8.643, 11803.431, 1.1, 304.195, 10.08, 
  7.1, 51.2, "", 2.89, 78.57, 0.795}, {"ALB", "Europe", "Albania", 
  "2021-02-09", 87528., 1239., 1084.857, 1488., 16., 12.857, 30414.9, 
  430.537, 376.974, 517.062, 5.56, 4.468, 1.13, "", "", "", "", "", "", "", 
  "", 4562., 374604., 130.17, 1.585, 3526., 1.225, 0.308, 3.3, 
  "tests performed", 1127., 689., 438., "", 82., 0.04, 0.02, 0.02, 28., 
  60.19, 2.8778*^6, 104.871, 38., 13.188, 8.643, 11803.431, 1.1, 304.195, 
  10.08, 7.1, 51.2, "", 2.89, 78.57, 0.795}, {"ALB", "Europe", "Albania", 
  "2021-02-10", 88671., 1143., 1104.286, 1503., 15., 14.143, 30812.079, 
  397.178, 383.726, 522.274, 5.212, 4.914, 1.11, "", "", "", "", "", "", "", 
  "", 4083., 378687., 131.589, 1.419, 3559., 1.237, 0.31, 3.2, 
  "tests performed", "", "", "", "", 81., "", "", "", 28., 60.19, 2.8778*^6, 
  104.871, 38., 13.188, 8.643, 11803.431, 1.1, 304.195, 10.08, 7.1, 51.2, "", 
  2.89, 78.57, 0.795}, {"ALB", "Europe", "Albania", "2021-02-11", 89776., 
  1105., 1111.857, 1517., 14., 14.143, 31196.053, 383.974, 386.357, 527.139, 
  4.865, 4.914, 1.08, "", "", "", "", "", "", "", "", 4092., 382779., 
  133.011, 1.422, 3576., 1.243, 0.311, 3.2, "tests performed", "", "", "", 
  "", 79., "", "", "", 27., 60.19, 2.8778*^6, 104.871, 38., 13.188, 8.643, 
  11803.431, 1.1, 304.195, 10.08, 7.1, 51.2, "", 2.89, 78.57, 0.795}, 
 {"ALB", "Europe", "Albania", "2021-02-12", 90835., 1059., 1107.571, 1531., 
  14., 14., 31564.042, 367.989, 384.867, 532.004, 4.865, 4.865, 1.06, "", "", 
  "", "", "", "", "", "", 3982., 386761., 134.395, 1.384, 3535., 1.228, 
  0.313, 3.2, "tests performed", "", "", "", "", 78., "", "", "", 27., 60.19, 
  2.8778*^6, 104.871, 38., 13.188, 8.643, 11803.431, 1.1, 304.195, 10.08, 
  7.1, 51.2, "", 2.89, 78.57, 0.795}, {"ALB", "Europe", "Albania", 
  "2021-02-13", 91987., 1152., 1110.714, 1543., 12., 13.857, 31964.348, 
  400.306, 385.96, 536.173, 4.17, 4.815, 1.04, "", "", "", "", "", "", "", 
  "", 3994., 390755., 135.783, 1.388, 3457., 1.201, 0.321, 3.1, 
  "tests performed", "", "", "", "", 76., "", "", "", 26., 60.19, 2.8778*^6, 
  104.871, 38., 13.188, 8.643, 11803.431, 1.1, 304.195, 10.08, 7.1, 51.2, "", 
  2.89, 78.57, 0.795}, {"ALB", "Europe", "Albania", "2021-02-14", 93075., 
  1088., 1105.571, 1555., 12., 13.571, 32342.414, 378.067, 384.172, 540.343, 
  4.17, 4.716, 1.03, "", "", "", "", "", "", "", "", 3885., 394640., 137.133, 
  1.35, 3763., 1.308, 0.294, 3.4, "tests performed", "", "", "", "", 75., "", 
  "", "", 26., 60.19, 2.8778*^6, 104.871, 38., 13.188, 8.643, 11803.431, 1.1, 
  304.195, 10.08, 7.1, 51.2, "", 2.89, 78.57, 0.795}, 
 {"ALB", "Europe", "Albania", "2021-02-15", 93850., 775., 1080.143, 1567., 
  12., 13.571, 32611.717, 269.303, 375.336, 544.513, 4.17, 4.716, 1.01, "", 
  "", "", "", "", "", "", "", "", "", "", "", 3788., 1.316, 0.285, 3.5, 
  "tests performed", "", "", "", "", 73., "", "", "", 25., 60.19, 2.8778*^6, 
  104.871, 38., 13.188, 8.643, 11803.431, 1.1, 304.195, 10.08, 7.1, 51.2, "", 
  2.89, 78.57, 0.795}, {"ALB", "Europe", "Albania", "2021-02-16", 94651., 
  801., 1017.571, 1582., 15., 13.429, 32890.055, 278.338, 353.594, 549.725, 
  5.212, 4.666, 1., "", "", "", "", "", "", "", "", 3842., 398482., 138.468, 
  1.335, 3411., 1.185, 0.298, 3.4, "tests performed", "", "", "", "", 72., 
  "", "", "", 25., 60.19, 2.8778*^6, 104.871, 38., 13.188, 8.643, 11803.431, 
  1.1, 304.195, 10.08, 7.1, 51.2, "", 2.89, 78.57, 0.795}, 
 {"ALB", "Europe", "Albania", "2021-02-17", 95726., 1075., 1007.857, 1600., 
  18., 13.857, 33263.604, 373.549, 350.218, 555.98, 6.255, 4.815, 1.01, "", 
  "", "", "", "", "", "", "", 3901., 402383., 139.823, 1.356, 3385., 1.176, 
  0.298, 3.4, "tests performed", 1701., 1090., 611., "", 72., 0.06, 0.04, 
  0.02, 25., 60.19, 2.8778*^6, 104.871, 38., 13.188, 8.643, 11803.431, 1.1, 
  304.195, 10.08, 7.1, 51.2, "", 2.89, 78.57, 0.795}, 
 {"ALB", "Europe", "Albania", "2021-02-18", 96838., 1112., 1008.857, 1617., 
  17., 14.286, 33650.01, 386.406, 350.565, 561.888, 5.907, 4.964, 1.02, "", 
  "", "", "", "", "", "", "", 3935., 406318., 141.19, 1.367, 3363., 1.169, 
  0.3, 3.3, "tests performed", 3049., 2438., 611., 1348., 254., 0.11, 0.08, 
  0.02, 88., 60.19, 2.8778*^6, 104.871, 38., 13.188, 8.643, 11803.431, 1.1, 
  304.195, 10.08, 7.1, 51.2, "", 2.89, 78.57, 0.795}, 
 {"ALB", "Europe", "Albania", "2021-02-19", 97909., 1071., 1010.571, 1636., 
  19., 15., 34022.17, 372.159, 351.161, 568.49, 6.602, 5.212, 1.02, "", "", 
  "", "", "", "", "", "", 3848., 410166., 142.528, 1.337, 3344., 1.162, 
  0.302, 3.3, "tests performed", 4177., "", "", 1128., 405., 0.15, "", "", 
  141., 60.19, 2.8778*^6, 104.871, 38., 13.188, 8.643, 11803.431, 1.1, 
  304.195, 10.08, 7.1, 51.2, "", 2.89, 78.57, 0.795}, 
 {"ALB", "Europe", "Albania", "2021-02-20", 99062., 1153., 1010.714, 1653., 
  17., 15.714, 34422.823, 400.653, 351.211, 574.397, 5.907, 5.461, 1.02, "", 
  "", "", "", "", "", "", "", 3975., 414141., 143.909, 1.381, 3341., 1.161, 
  0.303, 3.3, "tests performed", "", "", "", "", 516., "", "", "", 179., 
  60.19, 2.8778*^6, 104.871, 38., 13.188, 8.643, 11803.431, 1.1, 304.195, 
  10.08, 7.1, 51.2, "", 2.89, 78.57, 0.795}, {"ALB", "Europe", "Albania", 
  "2021-02-21", 100246., 1184., 1024.429, 1666., 13., 15.857, 34834.248, 
  411.425, 355.976, 578.914, 4.517, 5.51, 1.02, "", "", "", "", "", "", "", 
  "", 4013., 418154., 145.303, 1.394, 3359., 1.167, 0.305, 3.3, 
  "tests performed", "", "", "", "", 627., "", "", "", 218., 60.19, 
  2.8778*^6, 104.871, 38., 13.188, 8.643, 11803.431, 1.1, 304.195, 10.08, 
  7.1, 51.2, "", 2.89, 78.57, 0.795}, {"ALB", "Europe", "Albania", 
  "2021-02-22", 101285., 1039., 1062.143, 1681., 15., 16.286, 35195.288, 
  361.04, 369.082, 584.127, 5.212, 5.659, 1.01, "", "", "", "", "", "", "", 
  "", 3258., 421412., 146.435, 1.132, 3550., 1.234, 0.299, 3.3, 
  "tests performed", 6728., 6073., 655., "", 739., 0.23, 0.21, 0.02, 257., 
  60.19, 2.8778*^6, 104.871, 38., 13.188, 8.643, 11803.431, 1.1, 304.195, 
  10.08, 7.1, 51.2, "", 2.89, 78.57, 0.795}, {"ALB", "Europe", "Albania", 
  "2021-02-23", 102306., 1021., 1093.571, 1696., 15., 16.286, 35550.073, 
  354.785, 380.003, 589.339, 5.212, 5.659, 0.99, "", "", "", "", "", "", "", 
  "", 3998., 425410., 147.825, 1.389, 3847., 1.337, 0.284, 3.5, 
  "tests performed", "", "", "", "", 891., "", "", "", 310., 60.19, 
  2.8778*^6, 104.871, 38., 13.188, 8.643, 11803.431, 1.1, 304.195, 10.08, 
  7.1, 51.2, "", 2.89, 78.57, 0.795}, {"ALB", "Europe", "Albania", 
  "2021-02-24", 103327., 1021., 1085.857, 1715., 19., 16.429, 35904.858, 
  354.785, 377.322, 595.941, 6.602, 5.709, 0.96, "", "", "", "", "", "", "", 
  "", 3897., 429307., 149.179, 1.354, 3846., 1.336, 0.282, 3.5, 
  "tests performed", "", "", "", "", 1043., "", "", "", 362., 60.19, 
  2.8778*^6, 104.871, 38., 13.188, 8.643, 11803.431, 1.1, 304.195, 10.08, 
  7.1, 51.2, "", 2.89, 78.57, 0.795}, {"ALB", "Europe", "Albania", 
  "2021-02-25", 104313., 986., 1067.857, 1736., 21., 17., 36247.481, 342.623, 
  371.067, 603.239, 7.297, 5.907, 0.94, "", "", "", "", "", "", "", "", 
  3691., 432998., 150.461, 1.283, 3811., 1.324, 0.28, 3.6, "tests performed", 
  10135., "", "", "", 1012., 0.35, "", "", 352., 60.19, 2.8778*^6, 104.871, 
  38., 13.188, 8.643, 11803.431, 1.1, 304.195, 10.08, 7.1, 51.2, "", 2.89, 
  78.57, 0.795}, {"ALB", "Europe", "Albania", "2021-02-26", 105229., 916., 
  1045.714, 1756., 20., 17.143, 36565.779, 318.299, 363.373, 610.188, 6.95, 
  5.957, 0.93, "", "", "", "", "", "", "", "", 3689., 436687., 151.743, 
  1.282, 3789., 1.317, 0.276, 3.6, "tests performed", "", "", "", "", 1000., 
  "", "", "", 347., 60.19, 2.8778*^6, 104.871, 38., 13.188, 8.643, 11803.431, 
  1.1, 304.195, 10.08, 7.1, 51.2, "", 2.89, 78.57, 0.795}, 
 {"ALB", "Europe", "Albania", "2021-02-27", 106215., 986., 1021.857, 1775., 
  19., 17.429, 36908.402, 342.623, 355.083, 616.791, 6.602, 6.056, 0.92, "", 
  "", "", "", "", "", "", "", 3957., 440644., 153.118, 1.375, 3786., 1.316, 
  0.27, 3.7, "tests performed", "", "", "", "", 1027., "", "", "", 357., 
  60.19, 2.8778*^6, 104.871, 38., 13.188, 8.643, 11803.431, 1.1, 304.195, 
  10.08, 7.1, 51.2, "", 2.89, 78.57, 0.795}, {"ALB", "Europe", "Albania", 
  "2021-02-28", 107167., 952., 988.714, 1796., 21., 18.571, 37239.211, 
  330.808, 343.566, 624.088, 7.297, 6.453, 0.91, "", "", "", "", "", "", "", 
  "", 3805., 444449., 154.441, 1.322, 3756., 1.305, 0.263, 3.8, 
  "tests performed", "", "", "", "", 1054., "", "", "", 366., 60.19, 
  2.8778*^6, 104.871, 38., 13.188, 8.643, 11803.431, 1.1, 304.195, 10.08, 
  7.1, 51.2, "", 2.89, 78.57, 0.795}, {"ALB", "Europe", "Albania", 
  "2021-03-01", 107931., 764., 949.429, 1816., 20., 19.286, 37504.691, 
  265.481, 329.915, 631.038, 6.95, 6.702, 0.9, "", "", "", "", "", "", "", 
  "", 2714., 447163., 155.384, 0.943, 3679., 1.278, 0.258, 3.9, 
  "tests performed", 14295., "", "", "", 1081., 0.5, "", "", 376., 60.19, 
  2.8778*^6, 104.871, 38., 13.188, 8.643, 11803.431, 1.1, 304.195, 10.08, 
  7.1, 51.2, "", 2.89, 78.57, 0.795}, {"ALB", "Europe", "Albania", 
  "2021-03-02", 108823., 892., 931., 1835., 19., 19.857, 37814.65, 309.959, 
  323.511, 637.64, 6.602, 6.9, 0.89, "", "", "", "", "", "", "", "", 3369., 
  450532., 156.554, 1.171, 3589., 1.247, 0.259, 3.9, "tests performed", "", 
  "", "", "", 1026., "", "", "", 357., 60.19, 2.8778*^6, 104.871, 38., 
  13.188, 8.643, 11803.431, 1.1, 304.195, 10.08, 7.1, 51.2, "", 2.89, 78.57, 
  0.795}, {"ALB", "Europe", "Albania", "2021-03-03", 109674., 851., 906.714, 
  1856., 21., 20.143, 38110.362, 295.712, 315.072, 644.937, 7.297, 6.999, 
  0.88, "", "", "", "", "", "", "", "", 3149., 453681., 157.649, 1.094, 
  3482., 1.21, 0.26, 3.8, "tests performed", 15793., "", "", "", 971., 0.55, 
  "", "", 337., 60.19, 2.8778*^6, 104.871, 38., 13.188, 8.643, 11803.431, 
  1.1, 304.195, 10.08, 7.1, 51.2, "", 2.89, 78.57, 0.795}, 
 {"ALB", "Europe", "Albania", "2021-03-04", 110521., 847., 886.857, 1876., 
  20., 20., 38404.684, 294.322, 308.172, 651.887, 6.95, 6.95, 0.87, "", "", 
  "", "", "", "", "", "", 3268., 456949., 158.784, 1.136, 3422., 1.189, 
  0.259, 3.9, "tests performed", "", "", "", "", 927., "", "", "", 322., 
  60.19, 2.8778*^6, 104.871, 38., 13.188, 8.643, 11803.431, 1.1, 304.195, 
  10.08, 7.1, 51.2, "", 2.89, 78.57, 0.795}, {"ALB", "Europe", "Albania", 
  "2021-03-05", 111301., 780., 867.429, 1897., 21., 20.143, 38675.725, 
  271.04, 301.421, 659.184, 7.297, 6.999, 0.86, "", "", "", "", "", "", "", 
  "", 3171., 460120., 159.886, 1.102, 3348., 1.163, 0.259, 3.9, 
  "tests performed", "", "", "", "", 897., "", "", "", 312., 60.19, 
  2.8778*^6, 104.871, 38., 13.188, 8.643, 11803.431, 1.1, 304.195, 10.08, 
  7.1, 51.2, "", 2.89, 78.57, 0.795}, {"ALB", "Europe", "Albania", 
  "2021-03-06", 112078., 777., 837.571, 1918., 21., 20.429, 38945.722, 
  269.998, 291.046, 666.481, 7.297, 7.099, 0.85, "", "", "", "", "", "", "", 
  "", 3308., 463428., 161.036, 1.149, 3255., 1.131, 0.257, 3.9, 
  "tests performed", "", "", "", "", 867., "", "", "", 301., 60.19, 
  2.8778*^6, 104.871, 38., 13.188, 8.643, 11803.431, 1.1, 304.195, 10.08, 
  7.1, 51.2, "", 2.89, 78.57, 0.795}, {"ALB", "Europe", "Albania", 
  "2021-03-07", 112897., 819., 818.571, 1939., 21., 20.429, 39230.315, 
  284.592, 284.443, 673.779, 7.297, 7.099, 0.84, "", "", "", "", "", "", "", 
  "", 3372., 466800., 162.207, 1.172, 3193., 1.11, 0.256, 3.9, 
  "tests performed", "", "", "", "", 838., "", "", "", 291., 60.19, 
  2.8778*^6, 104.871, 38., 13.188, 8.643, 11803.431, 1.1, 304.195, 10.08, 
  7.1, 51.2, "", 2.89, 78.57, 0.795}, {"ALB", "Europe", "Albania", 
  "2021-03-08", 113580., 683., 807., 1956., 17., 20., 39467.649, 237.334, 
  280.423, 679.686, 5.907, 6.95, 0.84, "", "", "", "", "", "", "", "", 2708., 
  469508., 163.148, 0.941, 3192., 1.109, 0.253, 4., "tests performed", "", 
  "", "", "", 808., "", "", "", 281., 60.19, 2.8778*^6, 104.871, 38., 13.188, 
  8.643, 11803.431, 1.1, 304.195, 10.08, 7.1, 51.2, "", 2.89, 78.57, 0.795}, 
 {"ALB", "Europe", "Albania", "2021-03-09", 114209., 629., 769.429, 1969., 
  13., 19.143, 39686.219, 218.57, 267.367, 684.203, 4.517, 6.652, 0.83, "", 
  "", "", "", "", "", "", "", 3197., 472705., 164.259, 1.111, 3168., 1.101, 
  0.243, 4.1, "tests performed", "", "", "", "", 820., "", "", "", 285., 
  60.19, 2.8778*^6, 104.871, 38., 13.188, 8.643, 11803.431, 1.1, 304.195, 
  10.08, 7.1, 51.2, "", 2.89, 78.57, 0.795}, {"ALB", "Europe", "Albania", 
  "2021-03-10", 114840., 631., 738., 1986., 17., 18.571, 39905.483, 219.265, 
  256.446, 690.111, 5.907, 6.453, 0.82, "", "", "", "", "", "", "", "", 
  3035., 475740., 165.314, 1.055, 3151., 1.095, 0.234, 4.3, 
  "tests performed", 21613., "", "", "", 831., 0.75, "", "", 289., 60.19, 
  2.8778*^6, 104.871, 38., 13.188, 8.643, 11803.431, 1.1, 304.195, 10.08, 
  7.1, 51.2, "", 2.89, 78.57, 0.795}, {"ALB", "Europe", "Albania", 
  "2021-03-11", 115442., 602., 703., 2002., 16., 18., 40114.671, 209.188, 
  244.284, 695.67, 5.56, 6.255, 0.81, "", "", "", "", "", "", "", "", 3077., 
  478817., 166.383, 1.069, 3124., 1.086, 0.225, 4.4, "tests performed", "", 
  "", "", "", 857., "", "", "", 298., 60.19, 2.8778*^6, 104.871, 38., 13.188, 
  8.643, 11803.431, 1.1, 304.195, 10.08, 7.1, 51.2, "", 2.89, 78.57, 0.795}, 
 {"ALB", "Europe", "Albania", "2021-03-12", 116123., 681., 688.857, 2018., 
  16., 17.286, 40351.31, 236.639, 239.369, 701.23, 5.56, 6.007, 0.82, "", "", 
  "", "", "", "", "", "", 3340., 482157., 167.544, 1.161, 3148., 1.094, 
  0.219, 4.6, "tests performed", 23635., "", "", "", 883., 0.82, "", "", 
  307., 60.19, 2.8778*^6, 104.871, 38., 13.188, 8.643, 11803.431, 1.1, 
  304.195, 10.08, 7.1, 51.2, "", 2.89, 78.57, 0.795}, 
 {"ALB", "Europe", "Albania", "2021-03-13", 116821., 698., 677.571, 2030., 
  12., 16., 40593.856, 242.546, 235.448, 705.4, 4.17, 5.56, 0.82, "", "", "", 
  "", "", "", "", "", 3463., 485620., 168.747, 1.203, 3170., 1.102, 0.214, 
  4.7, "tests performed", "", "", "", "", 1042., "", "", "", 362., 60.19, 
  2.8778*^6, 104.871, 38., 13.188, 8.643, 11803.431, 1.1, 304.195, 10.08, 
  7.1, 51.2, "", 2.89, 78.57, 0.795}, {"ALB", "Europe", "Albania", 
  "2021-03-14", 117474., 653., 653.857, 2045., 15., 15.143, 40820.766, 
  226.909, 227.207, 710.612, 5.212, 5.262, 0.81, "", "", "", "", "", "", "", 
  "", 3119., 488739., 169.831, 1.084, 3134., 1.089, 0.209, 4.8, 
  "tests performed", "", "", "", "", 1201., "", "", "", 417., 60.19, 
  2.8778*^6, 104.871, 38., 13.188, 8.643, 11803.431, 1.1, 304.195, 10.08, 
  7.1, 51.2, "", 2.89, 78.57, 0.795}, {"ALB", "Europe", "Albania", 
  "2021-03-15", 118017., 543., 633.857, 2060., 15., 14.857, 41009.452, 
  188.686, 220.258, 715.825, 5.212, 5.163, 0.81, "", "", "", "", "", "", "", 
  "", 3001., 491740., 170.874, 1.043, 3176., 1.104, 0.2, 5., 
  "tests performed", "", "", "", "", 1361., "", "", "", 473., 60.19, 
  2.8778*^6, 104.871, 38., 13.188, 8.643, 11803.431, 1.1, 304.195, 10.08, 
  7.1, 51.2, "", 2.89, 78.57, 0.795}, {"ALB", "Europe", "Albania", 
  "2021-03-16", 118492., 475., 611.857, 2077., 17., 15.429, 41174.508, 
  165.057, 212.613, 721.732, 5.907, 5.361, 0.8, "", "", "", "", "", "", "", 
  "", 3005., 494745., 171.918, 1.044, 3149., 1.094, 0.194, 5.1, 
  "tests performed", "", "", "", "", 1520., "", "", "", 528., 60.19, 
  2.8778*^6, 104.871, 38., 13.188, 8.643, 11803.431, 1.1, 304.195, 10.08, 
  7.1, 51.2, "", 2.89, 78.57, 0.795}, {"ALB", "Europe", "Albania", 
  "2021-03-17", 118938., 446., 585.429, 2092., 15., 15.143, 41329.488, 
  154.979, 203.429, 726.944, 5.212, 5.262, 0.79, "", "", "", "", "", "", "", 
  "", 2997., 497742., 172.959, 1.041, 3143., 1.092, 0.186, 5.4, 
  "tests performed", 33369., "", "", "", 1679., 1.16, "", "", 583., 60.19, 
  2.8778*^6, 104.871, 38., 13.188, 8.643, 11803.431, 1.1, 304.195, 10.08, 
  7.1, 51.2, "", 2.89, 78.57, 0.795}, {"ALB", "Europe", "Albania", 
  "2021-03-18", 119528., 590., 583.714, 2106., 14., 14.857, 41534.506, 
  205.018, 202.834, 731.809, 4.865, 5.163, 0.8, "", "", "", "", "", "", "", 
  "", 2994., 500736., 174., 1.04, 3131., 1.088, 0.186, 5.4, 
  "tests performed", "", "", "", "", 1960., "", "", "", 681., 60.19, 
  2.8778*^6, 104.871, 38., 13.188, 8.643, 11803.431, 1.1, 304.195, 10.08, 
  7.1, 51.2, "", 2.89, 78.57, 0.795}, {"ALB", "Europe", "Albania", 
  "2021-03-19", 120022., 494., 557., 2122., 16., 14.857, 41706.164, 171.659, 
  193.551, 737.369, 5.56, 5.163, 0.8, "", "", "", "", "", "", "", "", 2986., 
  503722., 175.037, 1.038, 3081., 1.071, 0.181, 5.5, "tests performed", "", 
  "", "", "", 2240., "", "", "", 778., 60.19, 2.8778*^6, 104.871, 38., 
  13.188, 8.643, 11803.431, 1.1, 304.195, 10.08, 7.1, 51.2, "", 2.89, 78.57, 
  0.795}, {"ALB", "Europe", "Albania", "2021-03-20", 120541., 519., 531.429, 
  2133., 11., 14.714, 41886.511, 180.346, 184.665, 741.191, 3.822, 5.113, 
  0.8, "", "", "", "", "", "", "", "", 3251., 506973., 176.167, 1.13, 3050., 
  1.06, 0.174, 5.7, "tests performed", "", "", "", "", 2386., "", "", "", 
  829., 60.19, 2.8778*^6, 104.871, 38., 13.188, 8.643, 11803.431, 1.1, 
  304.195, 10.08, 7.1, 51.2, "", 2.89, 78.57, 0.795}, 
 {"ALB", "Europe", "Albania", "2021-03-21", 121200., 659., 532.286, 2137., 
  4., 13.143, 42115.505, 228.994, 184.963, 742.581, 1.39, 4.567, 0.81, "", 
  "", "", "", "", "", "", "", 3487., 510460., 177.379, 1.212, 3103., 1.078, 
  0.172, 5.8, "tests performed", "", "", "", "", 2533., "", "", "", 880., 
  60.19, 2.8778*^6, 104.871, 38., 13.188, 8.643, 11803.431, 1.1, 304.195, 
  10.08, 7.1, 51.2, "", 2.89, 78.57, 0.795}, {"ALB", "Europe", "Albania", 
  "2021-03-22", 121544., 344., 503.857, 2145., 8., 12.143, 42235.041, 
  119.536, 175.084, 745.361, 2.78, 4.219, 0.8, "", "", "", "", "", "", "", 
  "", 1993., 512453., 178.071, 0.693, 2959., 1.028, 0.17, 5.9, 
  "tests performed", 48229., "", "", "", 2679., 1.68, "", "", 931., 60.19, 
  2.8778*^6, 104.871, 38., 13.188, 8.643, 11803.431, 1.1, 304.195, 10.08, 
  7.1, 51.2, "", 2.89, 78.57, 0.795}, {"ALB", "Europe", "Albania", 
  "2021-03-23", 121847., 303., 479.286, 2156., 11., 11.286, 42340.329, 
  105.289, 166.546, 749.183, 3.822, 3.922, 0.79, "", "", "", "", "", "", "", 
  "", 2174., 514627., 178.827, 0.755, 2840., 0.987, 0.169, 5.9, 
  "tests performed", 51690., "", "", 3461., 2895., 1.8, "", "", 1006., 60.19, 
  2.8778*^6, 104.871, 38., 13.188, 8.643, 11803.431, 1.1, 304.195, 10.08, 
  7.1, 51.2, "", 2.89, 78.57, 0.795}, {"ALB", "Europe", "Albania", 
  "2021-03-24", 122295., 448., 479.571, 2171., 15., 11.286, 42496.004, 
  155.674, 166.645, 754.396, 5.212, 3.922, 0.8, "", "", "", "", "", "", "", 
  "", 2475., 517102., 179.687, 0.86, 2766., 0.961, 0.173, 5.8, 
  "tests performed", 53992., "", "", 2302., 2946., 1.88, "", "", 1024., 
  60.19, 2.8778*^6, 104.871, 38., 13.188, 8.643, 11803.431, 1.1, 304.195, 
  10.08, 7.1, 51.2, "", 2.89, 78.57, 0.795}, {"ALB", "Europe", "Albania", 
  "2021-03-25", 122767., 472., 462.714, 2184., 13., 11.143, 42660.018, 
  164.014, 160.788, 758.913, 4.517, 3.872, 0.8, "", "", "", "", "", "", "", 
  "", 2794., 519896., 180.657, 0.971, 2737., 0.951, 0.169, 5.9, 
  "tests performed", 59348., "", "", 5356., 3287., 2.06, "", "", 1142., 
  60.19, 2.8778*^6, 104.871, 38., 13.188, 8.643, 11803.431, 1.1, 304.195, 
  10.08, 7.1, 51.2, "", 2.89, 78.57, 0.795}, {"ALB", "Europe", "Albania", 
  "2021-03-26", 123216., 449., 456.286, 2192., 8., 10., 42816.04, 156.022, 
  158.554, 761.693, 2.78, 3.475, 0.81, "", "", "", "", "", "", "", "", 3012., 
  522908., 181.704, 1.047, 2741., 0.952, 0.166, 6., "tests performed", 
  62248., "", "", 2900., 3276., 2.16, "", "", 1138., 60.19, 2.8778*^6, 
  104.871, 38., 13.188, 8.643, 11803.431, 1.1, 304.195, 10.08, 7.1, 51.2, "", 
  2.89, 78.57, 0.795}, {"ALB", "Europe", "Albania", "2021-03-27", 123641., 
  425., 442.857, 2204., 12., 10.143, 42963.722, 147.682, 153.887, 765.863, 
  4.17, 3.525, 0.81, "", "", "", "", "", "", "", "", 3070., 525978., 182.771, 
  1.067, 2715., 0.943, 0.163, 6.1, "tests performed", 64075., "", "", 1827., 
  3113., 2.23, "", "", 1082., 60.19, 2.8778*^6, 104.871, 38., 13.188, 8.643, 
  11803.431, 1.1, 304.195, 10.08, 7.1, 51.2, "", 2.89, 78.57, 0.795}, 
 {"ALB", "Europe", "Albania", "2021-03-28", 124134., 493., 419.143, 2210., 
  6., 10.429, 43135.034, 171.311, 145.647, 767.948, 2.085, 3.624, 0.81, "", 
  "", "", "", "", "", "", "", 2993., 528971., 183.811, 1.04, 2644., 0.919, 
  0.159, 6.3, "tests performed", 78000., "", "", 13925., 4678., 2.71, "", "", 
  1626., 60.19, 2.8778*^6, 104.871, 38., 13.188, 8.643, 11803.431, 1.1, 
  304.195, 10.08, 7.1, 51.2, "", 2.89, 78.57, 0.795}, 
 {"ALB", "Europe", "Albania", "2021-03-29", 124419., 285., 410.714, 2216., 
  6., 10.143, 43234.068, 99.034, 142.718, 770.033, 2.085, 3.525, 0.8, "", "", 
  "", "", "", "", "", "", 1893., 530864., 184.469, 0.658, 2630., 0.914, 
  0.156, 6.4, "tests performed", "", "", "", "", 7204., "", "", "", 2503., 
  60.19, 2.8778*^6, 104.871, 38., 13.188, 8.643, 11803.431, 1.1, 304.195, 
  10.08, 7.1, 51.2, "", 2.89, 78.57, 0.795}, {"ALB", "Europe", "Albania", 
  "2021-03-30", 124723., 304., 410.857, 2227., 11., 10.143, 43339.704, 
  105.636, 142.768, 773.855, 3.822, 3.525, 0.8, "", "", "", "", "", "", "", 
  "", 2730., 533594., 185.417, 0.949, 2710., 0.942, 0.152, 6.6, 
  "tests performed", 119321., "", "", "", 9662., 4.15, "", "", 3357., 60.19, 
  2.8778*^6, 104.871, 38., 13.188, 8.643, 11803.431, 1.1, 304.195, 10.08, 
  7.1, 51.2, "", 2.89, 78.57, 0.795}, {"ALB", "Europe", "Albania", 
  "2021-03-31", 125157., 434., 408.857, 2235., 8., 9.143, 43490.514, 150.81, 
  142.073, 776.635, 2.78, 3.177, 0.8, "", "", "", "", "", "", "", "", 2991., 
  536585., 186.457, 1.039, 2783., 0.967, 0.147, 6.8, "tests performed", 
  138846., "", "", 19525., 12122., 4.82, "", "", 4212., 60.19, 2.8778*^6, 
  104.871, 38., 13.188, 8.643, 11803.431, 1.1, 304.195, 10.08, 7.1, 51.2, "", 
  2.89, 78.57, 0.795}, {"ALB", "Europe", "Albania", "2021-04-01", 125506., 
  349., 391.286, 2241., 6., 8.143, 43611.787, 121.273, 135.967, 778.72, 
  2.085, 2.83, 0.78, "", "", "", "", "", "", "", "", 2899., 539484., 187.464, 
  1.007, 2798., 0.972, 0.14, 7.2, "tests performed", 155463., "", "", 16617., 
  13731., 5.4, "", "", 4771., 60.19, 2.8778*^6, 104.871, 38., 13.188, 8.643, 
  11803.431, 1.1, 304.195, 10.08, 7.1, 51.2, "", 2.89, 78.57, 0.795}, 
 {"ALB", "Europe", "Albania", "2021-04-02", 125842., 336., 375.143, 2247., 
  6., 7.857, 43728.543, 116.756, 130.358, 780.805, 2.085, 2.73, 0.78, "", "", 
  "", "", "", "", "", "", 2865., 542349., 188.46, 0.996, 2777., 0.965, 0.135, 
  7.4, "tests performed", 172486., "", "", 17023., 15748., 5.99, "", "", 
  5472., 60.19, 2.8778*^6, 104.871, 38., 13.188, 8.643, 11803.431, 1.1, 
  304.195, 10.08, 7.1, 51.2, "", 2.89, 78.57, 0.795}, 
 {"ALB", "Europe", "Albania", "2021-04-03", 126183., 341., 363.143, 2256., 
  9., 7.429, 43847.036, 118.493, 126.188, 783.932, 3.127, 2.581, 0.77, "", 
  "", "", "", "", "", "", "", 3007., 545356., 189.504, 1.045, 2768., 0.962, 
  0.131, 7.6, "tests performed", 185496., "", "", 13010., 17346., 6.45, "", 
  "", 6028., 60.19, 2.8778*^6, 104.871, 38., 13.188, 8.643, 11803.431, 1.1, 
  304.195, 10.08, 7.1, 51.2, "", 2.89, 78.57, 0.795}, 
 {"ALB", "Europe", "Albania", "2021-04-04", 126531., 348., 342.429, 2265., 
  9., 7.857, 43967.962, 120.926, 118.99, 787.06, 3.127, 2.73, 0.77, "", "", 
  "", "", "", "", "", "", 3056., 548412., 190.566, 1.062, 2777., 0.965, 
  0.123, 8.1, "tests performed", 192882., "", "", 7386., 16412., 6.7, "", "", 
  5703., 60.19, 2.8778*^6, 104.871, 38., 13.188, 8.643, 11803.431, 1.1, 
  304.195, 10.08, 7.1, 51.2, "", 2.89, 78.57, 0.795}, 
 {"ALB", "Europe", "Albania", "2021-04-05", 126795., 264., 339.429, 2274., 
  9., 8.286, 44059.698, 91.737, 117.947, 790.187, 3.127, 2.879, 0.76, "", "", 
  "", "", "", "", "", "", 2092., 550504., 191.293, 0.727, 2806., 0.975, 
  0.121, 8.3, "tests performed", 206708., "", "", 13826., 15435., 7.18, "", 
  "", 5363., 60.19, 2.8778*^6, 104.871, 38., 13.188, 8.643, 11803.431, 1.1, 
  304.195, 10.08, 7.1, 51.2, "", 2.89, 78.57, 0.795}, 
 {"ALB", "Europe", "Albania", "2021-04-06", 126936., 141., 316.143, 2283., 
  9., 8., 44108.694, 48.996, 109.856, 793.314, 3.127, 2.78, 0.75, "", "", "", 
  "", "", "", "", "", 2334., 552838., 192.104, 0.811, 2749., 0.955, 0.115, 
  8.7, "tests performed", 221588., "", "", 14880., 14610., 7.7, "", "", 
  5077., 60.19, 2.8778*^6, 104.871, 38., 13.188, 8.643, 11803.431, 1.1, 
  304.195, 10.08, 7.1, 51.2, "", 2.89, 78.57, 0.795}, 
 {"ALB", "Europe", "Albania", "2021-04-07", 127192., 256., 290.714, 2291., 
  8., 8., 44197.651, 88.957, 101.02, 796.094, 2.78, 2.78, 0.75, "", "", "", 
  "", "", "", "", "", 2538., 555376., 192.986, 0.882, 2684., 0.933, 0.108, 
  9.2, "tests performed", 232379., "", "", 10791., 13362., 8.07, "", "", 
  4643., 60.19, 2.8778*^6, 104.871, 38., 13.188, 8.643, 11803.431, 1.1, 
  304.195, 10.08, 7.1, 51.2, "", 2.89, 78.57, 0.795}, 
 {"ALB", "Europe", "Albania", "2021-04-08", 127509., 317., 286.143, 2297., 
  6., 8., 44307.805, 110.154, 99.431, 798.179, 2.085, 2.78, 0.77, "", "", "", 
  "", "", "", "", "", 3024., 558400., 194.037, 1.051, 2702., 0.939, 0.106, 
  9.4, "tests performed", 242542., "", "", 10163., 12440., 8.43, "", "", 
  4323., 60.19, 2.8778*^6, 104.871, 38., 13.188, 8.643, 11803.431, 1.1, 
  304.195, 10.08, 7.1, 51.2, "", 2.89, 78.57, 0.795}, 
 {"ALB", "Europe", "Albania", "2021-04-09", 127795., 286., 279., 2304., 7., 
  8.143, 44407.186, 99.381, 96.949, 800.612, 2.432, 2.83, 0.77, "", "", "", 
  "", "", "", "", "", 2966., 561366., 195.068, 1.031, 2717., 0.944, 0.103, 
  9.7, "tests performed", 250676., "", "", 8134., 11170., 8.71, "", "", 
  3881., 60.19, 2.8778*^6, 104.871, 38., 13.188, 8.643, 11803.431, 1.1, 
  304.195, 10.08, 7.1, 51.2, "", 2.89, 78.57, 0.795}, 
 {"ALB", "Europe", "Albania", "2021-04-10", 128155., 360., 281.714, 2310., 
  6., 7.714, 44532.282, 125.096, 97.892, 802.697, 2.085, 2.681, 0.77, "", "", 
  "", "", "", "", "", "", 3342., 564708., 196.229, 1.161, 2765., 0.961, 
  0.102, 9.8, "tests performed", 256810., "", "", 6134., 10188., 8.92, "", 
  "", 3540., 60.19, 2.8778*^6, 104.871, 38., 13.188, 8.643, 11803.431, 1.1, 
  304.195, 10.08, 7.1, 51.2, "", 2.89, 78.57, 0.795}, 
 {"ALB", "Europe", "Albania", "2021-04-11", 128393., 238., 266., 2317., 7., 
  7.429, 44614.984, 82.702, 92.432, 805.129, 2.432, 2.581, 0.75, "", "", "", 
  "", "", "", "", "", 2684., 567392., 197.162, 0.933, 2711., 0.942, 0.098, 
  10.2, "tests performed", "", "", "", "", 9898., "", "", "", 3439., 60.19, 
  2.8778*^6, 104.871, 38., 13.188, 8.643, 11803.431, 1.1, 304.195, 10.08, 
  7.1, 51.2, "", 2.89, 78.57, 0.795}, {"ALB", "Europe", "Albania", 
  "2021-04-12", 128518., 125., 246.143, 2321., 4., 6.714, 44658.42, 43.436, 
  85.532, 806.519, 1.39, 2.333, 0.73, "", "", "", "", "", "", "", "", 1983., 
  569375., 197.851, 0.689, 2696., 0.937, 0.091, 11., "tests performed", 
  267531., "", "", "", 8689., 9.3, "", "", 3019., 54.63, 2.8778*^6, 104.871, 
  38., 13.188, 8.643, 11803.431, 1.1, 304.195, 10.08, 7.1, 51.2, "", 2.89, 
  78.57, 0.795}, {"ALB", "Europe", "Albania", "2021-04-13", 128752., 234., 
  259.429, 2326., 5., 6.143, 44739.732, 81.312, 90.148, 808.256, 1.737, 
  2.135, 0.72, "", "", "", "", "", "", "", "", 2862., 572237., 198.845, 
  0.995, 2771., 0.963, 0.094, 10.7, "tests performed", 281216., "", "", 
  13685., 8518., 9.77, "", "", 2960., 54.63, 2.8778*^6, 104.871, 38., 13.188, 
  8.643, 11803.431, 1.1, 304.195, 10.08, 7.1, 51.2, "", 2.89, 78.57, 0.795}, 
 {"ALB", "Europe", "Albania", "2021-04-14", 128959., 207., 252.429, 2331., 
  5., 5.714, 44811.662, 71.93, 87.716, 809.994, 1.737, 1.986, 0.7, "", "", 
  "", "", "", "", "", "", 2698., 574935., 199.783, 0.938, 2794., 0.971, 0.09, 
  11.1, "tests performed", "", "", "", "", 8639., "", "", "", 3002., 54.63, 
  2.8778*^6, 104.871, 38., 13.188, 8.643, 11803.431, 1.1, 304.195, 10.08, 
  7.1, 51.2, "", 2.89, 78.57, 0.795}, {"ALB", "Europe", "Albania", 
  "2021-04-15", 129128., 169., 231.286, 2335., 4., 5.429, 44870.387, 58.725, 
  80.369, 811.384, 1.39, 1.886, 0.68, "", "", "", "", "", "", "", "", 2520., 
  577455., 200.658, 0.876, 2722., 0.946, 0.085, 11.8, "tests performed", 
  304488., "", "", "", 8849., 10.58, "", "", 3075., 54.63, 2.8778*^6, 
  104.871, 38., 13.188, 8.643, 11803.431, 1.1, 304.195, 10.08, 7.1, 51.2, "", 
  2.89, 78.57, 0.795}, {"ALB", "Europe", "Albania", "2021-04-16", 129307., 
  179., 216., 2337., 2., 4.714, 44932.587, 62.2, 75.057, 812.079, 0.695, 
  1.638, 0.67, "", "", "", "", "", "", "", "", 2652., 580107., 201.58, 0.922, 
  2677., 0.93, 0.081, 12.4, "tests performed", 314622., "", "", 10134., 
  9135., 10.93, "", "", 3174., 54.63, 2.8778*^6, 104.871, 38., 13.188, 8.643, 
  11803.431, 1.1, 304.195, 10.08, 7.1, 51.2, "", 2.89, 78.57, 0.795}, 
 {"ALB", "Europe", "Albania", "2021-04-17", 129456., 149., 185.857, 2340., 
  3., 4.286, 44984.363, 51.776, 64.583, 813.121, 1.042, 1.489, 0.66, "", "", 
  "", "", "", "", "", "", 2886., 582993., 202.583, 1.003, 2612., 0.908, 
  0.071, 14.1, "tests performed", 324840., "", "", 10218., 9719., 11.29, "", 
  "", 3377., 54.63, 2.8778*^6, 104.871, 38., 13.188, 8.643, 11803.431, 1.1, 
  304.195, 10.08, 7.1, 51.2, "", 2.89, 78.57, 0.795}, 
 {"ALB", "Europe", "Albania", "2021-04-18", 129594., 138., 171.571, 2342., 
  2., 3.571, 45032.316, 47.953, 59.619, 813.816, 0.695, 1.241, 0.67, "", "", 
  "", "", "", "", "", "", 2480., 585473., 203.445, 0.862, 2583., 0.898, 
  0.066, 15.1, "tests performed", 332905., "", "", 8065., 10105., 11.57, "", 
  "", 3511., 54.63, 2.8778*^6, 104.871, 38., 13.188, 8.643, 11803.431, 1.1, 
  304.195, 10.08, 7.1, 51.2, "", 2.89, 78.57, 0.795}, 
 {"ALB", "Europe", "Albania", "2021-04-19", 129694., 100., 168., 2347., 5., 
  3.714, 45067.065, 34.749, 58.378, 815.554, 1.737, 1.291, 0.68, "", "", "", 
  "", "", "", "", "", 1867., 587340., 204.093, 0.649, 2566., 0.892, 0.065, 
  15.3, "tests performed", 345934., "", "", 13029., 11200., 12.02, "", "", 
  3892., 54.63, 2.8778*^6, 104.871, 38., 13.188, 8.643, 11803.431, 1.1, 
  304.195, 10.08, 7.1, 51.2, "", 2.89, 78.57, 0.795}, 
 {"ALB", "Europe", "Albania", "2021-04-20", 129842., 148., 155.714, 2353., 
  6., 3.857, 45118.493, 51.428, 54.109, 817.638, 2.085, 1.34, 0.69, "", "", 
  "", "", "", "", "", "", 3008., 590348., 205.139, 1.045, 2587., 0.899, 0.06, 
  16.6, "tests performed", 350000., "", "", 4066., 9826., 12.16, "", "", 
  3414., 54.63, 2.8778*^6, 104.871, 38., 13.188, 8.643, 11803.431, 1.1, 
  304.195, 10.08, 7.1, 51.2, "", 2.89, 78.57, 0.795}, 
 {"ALB", "Europe", "Albania", "2021-04-21", 129980., 138., 145.857, 2358., 
  5., 3.857, 45166.447, 47.953, 50.684, 819.376, 1.737, 1.34, 0.7, "", "", 
  "", "", "", "", "", "", 2584., 592932., 206.037, 0.898, 2571., 0.893, 
  0.057, 17.6, "tests performed", 372075., "", "", 22075., 11318., 12.93, "", 
  "", 3933., 54.63, 2.8778*^6, 104.871, 38., 13.188, 8.643, 11803.431, 1.1, 
  304.195, 10.08, 7.1, 51.2, "", 2.89, 78.57, 0.795}, 
 {"ALB", "Europe", "Albania", "2021-04-22", 130114., 134., 140.857, 2364., 
  6., 4.143, 45213.01, 46.563, 48.946, 821.461, 2.085, 1.44, 0.7, "", "", "", 
  "", "", "", "", "", 2517., 595449., 206.911, 0.875, 2571., 0.893, 0.055, 
  18.3, "tests performed", 382998., "", "", 10923., 11216., 13.31, "", "", 
  3897., 54.63, 2.8778*^6, 104.871, 38., 13.188, 8.643, 11803.431, 1.1, 
  304.195, 10.08, 7.1, 51.2, "", 2.89, 78.57, 0.795}, 
 {"ALB", "Europe", "Albania", "2021-04-23", 130270., 156., 137.571, 2367., 
  3., 4.286, 45267.218, 54.208, 47.804, 822.503, 1.042, 1.489, 0.71, "", "", 
  "", "", "", "", "", "", 3079., 598528., 207.981, 1.07, 2632., 0.915, 0.052, 
  19.1, "tests performed", 391351., "", "", 8353., 10961., 13.6, "", "", 
  3809., 54.63, 2.8778*^6, 104.871, 38., 13.188, 8.643, 11803.431, 1.1, 
  304.195, 10.08, 7.1, 51.2, "", 2.89, 78.57, 0.795}, 
 {"ALB", "Europe", "Albania", "2021-04-24", 130409., 139., 136.143, 2372., 
  5., 4.571, 45315.519, 48.301, 47.308, 824.241, 1.737, 1.589, 0.72, "", "", 
  "", "", "", "", "", "", 3457., 601985., 209.182, 1.201, 2713., 0.943, 0.05, 
  19.9, "tests performed", 400064., "", "", 8713., 10746., 13.9, "", "", 
  3734., 54.63, 2.8778*^6, 104.871, 38., 13.188, 8.643, 11803.431, 1.1, 
  304.195, 10.08, 7.1, 51.2, "", 2.89, 78.57, 0.795}, 
 {"ALB", "Europe", "Albania", "2021-04-25", 130537., 128., 134.714, 2378., 
  6., 5.143, 45359.997, 44.478, 46.812, 826.326, 2.085, 1.787, 0.72, "", "", 
  "", "", "", "", "", "", 2789., 604774., 210.152, 0.969, 2757., 0.958, 
  0.049, 20.5, "tests performed", "", "", "", "", 10205., "", "", "", 3546., 
  54.63, 2.8778*^6, 104.871, 38., 13.188, 8.643, 11803.431, 1.1, 304.195, 
  10.08, 7.1, 51.2, "", 2.89, 78.57, 0.795}, {"ALB", "Europe", "Albania", 
  "2021-04-26", 130606., 69., 130.286, 2379., 1., 4.571, 45383.974, 23.977, 
  45.273, 826.673, 0.347, 1.589, 0.72, "", "", "", "", "", "", "", "", 994., 
  605768., 210.497, 0.345, 2633., 0.915, 0.049, 20.2, "tests performed", 
  408619., "", "", "", 8955., 14.2, "", "", 3112., 54.63, 2.8778*^6, 104.871, 
  38., 13.188, 8.643, 11803.431, 1.1, 304.195, 10.08, 7.1, 51.2, "", 2.89, 
  78.57, 0.795}, {"ALB", "Europe", "Albania", "2021-04-27", 130736., 130., 
  127.714, 2383., 4., 4.286, 45429.147, 45.173, 44.379, 828.063, 1.39, 1.489, 
  0.73, "", "", "", "", "", "", "", "", 2839., 608607., 211.483, 0.987, 
  2608., 0.906, 0.049, 20.4, "tests performed", 416855., "", "", 8236., 
  9551., 14.49, "", "", 3319., 54.63, 2.8778*^6, 104.871, 38., 13.188, 8.643, 
  11803.431, 1.1, 304.195, 10.08, 7.1, 51.2, "", 2.89, 78.57, 0.795}, 
 {"ALB", "Europe", "Albania", "2021-04-28", 130859., 123., 125.571, 2386., 
  3., 4., 45471.888, 42.741, 43.635, 829.106, 1.042, 1.39, 0.72, "", "", "", 
  "", "", "", "", "", 2258., 610865., 212.268, 0.785, 2562., 0.89, 0.049, 
  20.4, "tests performed", 433628., "", "", 16773., 8793., 15.07, "", "", 
  3055., 54.63, 2.8778*^6, 104.871, 38., 13.188, 8.643, 11803.431, 1.1, 
  304.195, 10.08, 7.1, 51.2, "", 2.89, 78.57, 0.795}, 
 {"ALB", "Europe", "Albania", "2021-04-29", 130977., 118., 123.286, 2389., 
  3., 3.571, 45512.892, 41.004, 42.84, 830.148, 1.042, 1.241, 0.7, "", "", 
  "", "", "", "", "", "", 2079., 612944., 212.99, 0.722, 2499., 0.868, 0.049, 
  20.3, "tests performed", 453248., "", "", 19620., 10036., 15.75, "", "", 
  3487., 54.63, 2.8778*^6, 104.871, 38., 13.188, 8.643, 11803.431, 1.1, 
  304.195, 10.08, 7.1, 51.2, "", 2.89, 78.57, 0.795}, 
 {"ALB", "Europe", "Albania", "2021-04-30", 131085., 108., 116.429, 2394., 
  5., 3.857, 45550.42, 37.529, 40.457, 831.885, 1.737, 1.34, 0.69, "", "", 
  "", "", "", "", "", "", 2808., 615752., 213.966, 0.976, 2461., 0.855, 
  0.047, 21.1, "tests performed", 476903., "", "", 23655., 12222., 16.57, "", 
  "", 4247., 54.63, 2.8778*^6, 104.871, 38., 13.188, 8.643, 11803.431, 1.1, 
  304.195, 10.08, 7.1, 51.2, "", 2.89, 78.57, 0.795}, 
 {"ALB", "Europe", "Albania", "2021-05-01", 131185., 100., 110.857, 2396., 
  2., 3.429, 45585.169, 34.749, 38.521, 832.58, 0.695, 1.191, 0.67, "", "", 
  "", "", "", "", "", "", 2962., 618714., 214.995, 1.029, 2390., 0.83, 0.046, 
  21.6, "tests performed", 494028., "", "", 17125., 13423., 17.17, "", "", 
  4664., 54.63, 2.8778*^6, 104.871, 38., 13.188, 8.643, 11803.431, 1.1, 
  304.195, 10.08, 7.1, 51.2, "", 2.89, 78.57, 0.795}, 
 {"ALB", "Europe", "Albania", "2021-05-02", 131238., 53., 100.143, 2397., 1., 
  2.714, 45603.586, 18.417, 34.798, 832.928, 0.347, 0.943, 0.65, "", "", "", 
  "", "", "", "", "", 1535., 620249., 215.529, 0.533, 2211., 0.768, 0.045, 
  22.1, "tests performed", "", "", "", "", 14489., "", "", "", 5035., 54.63, 
  2.8778*^6, 104.871, 38., 13.188, 8.643, 11803.431, 1.1, 304.195, 10.08, 
  7.1, 51.2, "", 2.89, 78.57, 0.795}, {"ALB", "Europe", "Albania", 
  "2021-05-03", 131276., 38., 95.714, 2399., 2., 2.857, 45616.791, 13.205, 
  33.26, 833.623, 0.695, 0.993, 0.65, "", "", "", "", "", "", "", "", 1762., 
  622011., 216.141, 0.612, 2320., 0.806, 0.041, 24.2, "tests performed", 
  517501., "", "", "", 15555., 17.98, "", "", 5405., 63.89, 2.8778*^6, 
  104.871, 38., 13.188, 8.643, 11803.431, 1.1, 304.195, 10.08, 7.1, 51.2, "", 
  2.89, 78.57, 0.795}, {"ALB", "Europe", "Albania", "2021-05-04", 131327., 
  51., 84.429, 2402., 3., 2.714, 45634.512, 17.722, 29.338, 834.665, 1.042, 
  0.943, 0.66, "", "", "", "", "", "", "", "", 1995., 624006., 216.834, 
  0.693, 2200., 0.764, 0.038, 26.1, "tests performed", 537387., "", "", 
  19886., 17219., 18.67, "", "", 5983., 63.89, 2.8778*^6, 104.871, 38., 
  13.188, 8.643, 11803.431, 1.1, 304.195, 10.08, 7.1, 51.2, "", 2.89, 78.57, 
  0.795}, {"ALB", "Europe", "Albania", "2021-05-05", 131419., 92., 80., 
  2403., 1., 2.429, 45666.481, 31.969, 27.799, 835.013, 0.347, 0.844, 0.68, 
  "", "", "", "", "", "", "", "", 2851., 626857., 217.825, 0.991, 2285., 
  0.794, 0.035, 28.6, "tests performed", 556584., "", "", 19197., 17565., 
  19.34, "", "", 6104., 60.19, 2.8778*^6, 104.871, 38., 13.188, 8.643, 
  11803.431, 1.1, 304.195, 10.08, 7.1, 51.2, "", 2.89, 78.57, 0.795}, 
 {"ALB", "Europe", "Albania", "2021-05-06", 131510., 91., 76.143, 2406., 3., 
  2.429, 45698.103, 31.621, 26.459, 836.055, 1.042, 0.844, 0.69, "", "", "", 
  "", "", "", "", "", 2818., 629675., 218.804, 0.979, 2390., 0.83, 0.032, 
  31.4, "tests performed", 572226., "", "", 15642., 16997., 19.88, "", "", 
  5906., 60.19, 2.8778*^6, 104.871, 38., 13.188, 8.643, 11803.431, 1.1, 
  304.195, 10.08, 7.1, 51.2, "", 2.89, 78.57, 0.795}, 
 {"ALB", "Europe", "Albania", "2021-05-07", 131577., 67., 70.286, 2408., 2., 
  2., 45721.384, 23.282, 24.423, 836.75, 0.695, 0.695, 0.68, "", "", "", "", 
  "", "", "", "", 2728., 632403., 219.752, 0.948, 2379., 0.827, 0.03, 33.8, 
  "tests performed", 585693., "", "", 13467., 15541., 20.35, "", "", 5400., 
  60.19, 2.8778*^6, 104.871, 38., 13.188, 8.643, 11803.431, 1.1, 304.195, 
  10.08, 7.1, 51.2, "", 2.89, 78.57, 0.795}, {"ALB", "Europe", "Albania", 
  "2021-05-08", 131666., 89., 68.714, 2411., 3., 2.143, 45752.311, 30.926, 
  23.877, 837.793, 1.042, 0.745, 0.68, "", "", "", "", "", "", "", "", 4516., 
  636919., 221.321, 1.569, 2601., 0.904, 0.026, 37.9, "tests performed", 
  596766., "", "", 11073., 14677., 20.74, "", "", 5100., 60.19, 2.8778*^6, 
  104.871, 38., 13.188, 8.643, 11803.431, 1.1, 304.195, 10.08, 7.1, 51.2, "", 
  2.89, 78.57, 0.795}, {"ALB", "Europe", "Albania", "2021-05-09", 131723., 
  57., 69.286, 2412., 1., 2.143, 45772.118, 19.807, 24.076, 838.14, 0.347, 
  0.745, 0.66, "", "", "", "", "", "", "", "", 1952., 638871., 222., 0.678, 
  2660., 0.924, 0.026, 38.4, "tests performed", 600000., "", "", 3234., 
  13462., 20.85, "", "", 4678., 60.19, 2.8778*^6, 104.871, 38., 13.188, 
  8.643, 11803.431, 1.1, 304.195, 10.08, 7.1, 51.2, "", 2.89, 78.57, 0.795}, 
 {"ALB", "Europe", "Albania", "2021-05-10", 131753., 30., 68.143, 2416., 4., 
  2.429, 45782.542, 10.425, 23.679, 839.53, 1.39, 0.844, 0.64, "", "", "", 
  "", "", "", "", "", 1444., 640315., 222.502, 0.502, 2615., 0.909, 0.026, 
  38.4, "tests performed", 612959., "", "", 12959., 13637., 21.3, "", "", 
  4739., 60.19, 2.8778*^6, 104.871, 38., 13.188, 8.643, 11803.431, 1.1, 
  304.195, 10.08, 7.1, 51.2, "", 2.89, 78.57, 0.795}, 
 {"ALB", "Europe", "Albania", "2021-05-11", 131803., 50., 68., 2420., 4., 
  2.571, 45799.917, 17.374, 23.629, 840.92, 1.39, 0.894, 0.62, "", "", "", 
  "", "", "", "", "", 2956., 643271., 223.529, 1.027, 2752., 0.956, 0.025, 
  40.5, "tests performed", 622507., 440921., 181586., 9548., 12160., 21.63, 
  15.32, 6.31, 4225., 60.19, 2.8778*^6, 104.871, 38., 13.188, 8.643, 
  11803.431, 1.1, 304.195, 10.08, 7.1, 51.2, "", 2.89, 78.57, 0.795}, 
 {"ALB", "Europe", "Albania", "2021-05-12", 131845., 42., 60.857, 2423., 3., 
  2.857, 45814.511, 14.594, 21.147, 841.963, 1.042, 0.993, 0.61, "", "", "", 
  "", "", "", "", "", 2707., 645978., 224.469, 0.941, 2732., 0.949, 0.022, 
  44.9, "tests performed", 632676., 444755., 187921., 10169., 10870., 21.98, 
  15.45, 6.53, 3777., 60.19, 2.8778*^6, 104.871, 38., 13.188, 8.643, 
  11803.431, 1.1, 304.195, 10.08, 7.1, 51.2, "", 2.89, 78.57, 0.795}, 
 {"ALB", "Europe", "Albania", "2021-05-13", 131890., 45., 54.286, 2426., 3., 
  2.857, 45830.148, 15.637, 18.864, 843.005, 1.042, 0.993, 0.6, "", "", "", 
  "", "", "", "", "", 2596., 648574., 225.371, 0.902, 2700., 0.938, 0.02, 
  49.7, "tests performed", 638338., 445402., 192936., 5662., 9445., 22.18, 
  15.48, 6.7, 3282., 60.19, 2.8778*^6, 104.871, 38., 13.188, 8.643, 
  11803.431, 1.1, 304.195, 10.08, 7.1, 51.2, "", 2.89, 78.57, 0.795}, 
 {"ALB", "Europe", "Albania", "2021-05-14", 131939., 49., 51.714, 2427., 1., 
  2.714, 45847.175, 17.027, 17.97, 843.353, 0.347, 0.943, 0.6, "", "", "", 
  "", "", "", "", "", 2964., 651538., 226.401, 1.03, 2734., 0.95, 0.019, 
  52.9, "tests performed", 653330., 448571., 204759., 14992., 9662., 22.7, 
  15.59, 7.12, 3357., 60.19, 2.8778*^6, 104.871, 38., 13.188, 8.643, 
  11803.431, 1.1, 304.195, 10.08, 7.1, 51.2, "", 2.89, 78.57, 0.795}, 
 {"ALB", "Europe", "Albania", "2021-05-15", 131978., 39., 44.571, 2429., 2., 
  2.571, 45860.727, 13.552, 15.488, 844.048, 0.695, 0.894, 0.6, "", "", "", 
  "", "", "", "", "", 3400., 654938., 227.583, 1.181, 2574., 0.894, 0.017, 
  57.8, "tests performed", "", "", "", "", 9355., "", "", "", 3251., 60.19, 
  2.8778*^6, 104.871, 38., 13.188, 8.643, 11803.431, 1.1, 304.195, 10.08, 
  7.1, 51.2, "", 2.89, 78.57, 0.795}, {"ALB", "Europe", "Albania", 
  "2021-05-16", 132015., 37., 41.714, 2432., 3., 2.857, 45873.584, 12.857, 
  14.495, 845.09, 1.042, 0.993, 0.59, "", "", "", "", "", "", "", "", 1862., 
  656800., 228.23, 0.647, 2561., 0.89, 0.016, 61.4, "tests performed", "", 
  "", "", "", 10166., "", "", "", 3533., 60.19, 2.8778*^6, 104.871, 38., 
  13.188, 8.643, 11803.431, 1.1, 304.195, 10.08, 7.1, 51.2, "", 2.89, 78.57, 
  0.795}, {"ALB", "Europe", "Albania", "2021-05-17", 132032., 17., 39.857, 
  2435., 3., 2.714, 45879.491, 5.907, 13.85, 846.132, 1.042, 0.943, 0.59, "", 
  "", "", "", "", "", "", "", 2639., 659439., 229.147, 0.917, 2732., 0.949, 
  0.015, 68.5, "tests performed", 680083., 456980., 223103., "", 9589., 
  23.63, 15.88, 7.75, 3332., 60.19, 2.8778*^6, 104.871, 38., 13.188, 8.643, 
  11803.431, 1.1, 304.195, 10.08, 7.1, 51.2, "", 2.89, 78.57, 0.795}, 
 {"ALB", "Europe", "Albania", "2021-05-18", 132071., 39., 38.286, 2436., 1., 
  2.286, 45893.043, 13.552, 13.304, 846.48, 0.347, 0.794, 0.58, "", "", "", 
  "", "", "", "", "", 3169., 662608., 230.248, 1.101, 2762., 0.96, 0.014, 
  72.1, "tests performed", 688947., 460191., 228756., 8864., 9491., 23.94, 
  15.99, 7.95, 3298., 60.19, 2.8778*^6, 104.871, 38., 13.188, 8.643, 
  11803.431, 1.1, 304.195, 10.08, 7.1, 51.2, "", 2.89, 78.57, 0.795}, 
 {"ALB", "Europe", "Albania", "2021-05-19", 132095., 24., 35.714, 2438., 2., 
  2.143, 45901.383, 8.34, 12.41, 847.175, 0.695, 0.745, 0.57, "", "", "", "", 
  "", "", "", "", 3051., 665659., 231.308, 1.06, 2812., 0.977, 0.013, 78.7, 
  "tests performed", 697811., 463402., 234409., 8864., 9305., 24.25, 16.1, 
  8.15, 3233., 60.19, 2.8778*^6, 104.871, 38., 13.188, 8.643, 11803.431, 1.1, 
  304.195, 10.08, 7.1, 51.2, "", 2.89, 78.57, 0.795}, 
 {"ALB", "Europe", "Albania", "2021-05-20", 132118., 23., 32.571, 2440., 2., 
  2., 45909.375, 7.992, 11.318, 847.87, 0.695, 0.695, 0.57, "", "", "", "", 
  "", "", "", "", 3093., 668752., 232.383, 1.075, 2883., 1.002, 0.011, 88.5, 
  "tests performed", 703743., 466083., 237660., 5932., 9344., 24.45, 16.2, 
  8.26, 3247., 60.19, 2.8778*^6, 104.871, 38., 13.188, 8.643, 11803.431, 1.1, 
  304.195, 10.08, 7.1, 51.2, "", 2.89, 78.57, 0.795}, 
 {"ALB", "Europe", "Albania", "2021-05-21", 132153., 35., 30.571, 2441., 1., 
  2., 45921.537, 12.162, 10.623, 848.217, 0.347, 0.695, 0.58, "", "", "", "", 
  "", "", "", "", 3167., 671919., 233.484, 1.1, 2912., 1.012, 0.01, 95.3, 
  "tests performed", 708846., 469169., 239677., 5103., 7931., 24.63, 16.3, 
  8.33, 2756., 46.3, 2.8778*^6, 104.871, 38., 13.188, 8.643, 11803.431, 1.1, 
  304.195, 10.08, 7.1, 51.2, "", 2.89, 78.57, 0.795}, 
 {"ALB", "Europe", "Albania", "2021-05-22", 132176., 23., 28.286, 2442., 1., 
  1.857, 45929.53, 7.992, 9.829, 848.565, 0.347, 0.645, 0.58, "", "", "", "", 
  "", "", "", "", 3862., 675781., 234.826, 1.342, 2978., 1.035, 0.009, 105.3, 
  "tests performed", "", "", "", "", 7212., "", "", "", 2506., 46.3, 
  2.8778*^6, 104.871, 38., 13.188, 8.643, 11803.431, 1.1, 304.195, 10.08, 
  7.1, 51.2, "", 2.89, 78.57, 0.795}, {"ALB", "Europe", "Albania", 
  "2021-05-23", 132209., 33., 27.714, 2444., 2., 1.714, 45940.997, 11.467, 
  9.63, 849.26, 0.695, 0.596, 0.58, "", "", "", "", "", "", "", "", 2512., 
  678293., 235.698, 0.873, 3070., 1.067, 0.009, 110.8, "tests performed", 
  716616., 472840., 243776., "", 6493., 24.9, 16.43, 8.47, 2256., 46.3, 
  2.8778*^6, 104.871, 38., 13.188, 8.643, 11803.431, 1.1, 304.195, 10.08, 
  7.1, 51.2, "", 2.89, 78.57, 0.795}, {"ALB", "Europe", "Albania", 
  "2021-05-24", 132215., 6., 26.143, 2445., 1., 1.429, 45943.082, 2.085, 
  9.084, 849.607, 0.347, 0.496, 0.55, "", "", "", "", "", "", "", "", 2020., 
  680313., 236.4, 0.702, 2982., 1.036, 0.009, 114.1, "tests performed", 
  725135., 475237., 249898., 8519., 6436., 25.2, 16.51, 8.68, 2236., 46.3, 
  2.8778*^6, 104.871, 38., 13.188, 8.643, 11803.431, 1.1, 304.195, 10.08, 
  7.1, 51.2, "", 2.89, 78.57, 0.795}, {"ALB", "Europe", "Albania", 
  "2021-05-25", 132229., 14., 22.571, 2447., 2., 1.571, 45947.946, 4.865, 
  7.843, 850.302, 0.695, 0.546, 0.54, "", "", "", "", "", "", "", "", 3366., 
  683679., 237.57, 1.17, 3010., 1.046, 0.007, 133.4, "tests performed", "", 
  "", "", "", 6873., "", "", "", 2388., 46.3, 2.8778*^6, 104.871, 38., 
  13.188, 8.643, 11803.431, 1.1, 304.195, 10.08, 7.1, 51.2, "", 2.89, 78.57, 
  0.795}, {"ALB", "Europe", "Albania", "2021-05-26", 132244., 15., 21.286, 
  2447., 0., 1.286, 45953.159, 5.212, 7.397, 850.302, 0., 0.447, 0.54, "", 
  "", "", "", "", "", "", "", 2691., 686370., 238.505, 0.935, 2959., 1.028, 
  0.007, 139., "tests performed", 748986., 479789., 269197., "", 7311., 
  26.03, 16.67, 9.35, 2540., 46.3, 2.8778*^6, 104.871, 38., 13.188, 8.643, 
  11803.431, 1.1, 304.195, 10.08, 7.1, 51.2, "", 2.89, 78.57, 0.795}, 
 {"ALB", "Europe", "Albania", "2021-05-27", 132264., 20., 20.857, 2447., 0., 
  1., 45960.108, 6.95, 7.248, 850.302, 0., 0.347, 0.55, "", "", "", "", "", 
  "", "", "", 3137., 689507., 239.595, 1.09, 2965., 1.03, 0.007, 142.2, 
  "tests performed", 759043., 481788., 277255., 10057., 7900., 26.38, 16.74, 
  9.63, 2745., 46.3, 2.8778*^6, 104.871, 38., 13.188, 8.643, 11803.431, 1.1, 
  304.195, 10.08, 7.1, 51.2, "", 2.89, 78.57, 0.795}, 
 {"ALB", "Europe", "Albania", "2021-05-28", 132285., 21., 18.857, 2448., 1., 
  1., 45967.406, 7.297, 6.553, 850.65, 0.347, 0.347, 0.56, "", "", "", "", 
  "", "", "", "", 2807., 692314., 240.571, 0.975, 2914., 1.013, 0.006, 154.5, 
  "tests performed", "", "", "", "", 7798., "", "", "", 2710., 46.3, 
  2.8778*^6, 104.871, 38., 13.188, 8.643, 11803.431, 1.1, 304.195, 10.08, 
  7.1, 51.2, "", 2.89, 78.57, 0.795}, {"ALB", "Europe", "Albania", 
  "2021-05-29", 132297., 12., 17.286, 2449., 1., 1., 45971.576, 4.17, 6.007, 
  850.997, 0.347, 0.347, 0.56, "", "", "", "", "", "", "", "", 3255., 
  695569., 241.702, 1.131, 2827., 0.982, 0.006, 163.5, "tests performed", "", 
  "", "", "", 7869., "", "", "", 2734., 46.3, 2.8778*^6, 104.871, 38., 
  13.188, 8.643, 11803.431, 1.1, 304.195, 10.08, 7.1, 51.2, "", 2.89, 78.57, 
  0.795}, {"ALB", "Europe", "Albania", "2021-05-30", 132309., 12., 14.286, 
  2450., 1., 0.857, 45975.745, 4.17, 4.964, 851.345, 0.347, 0.298, 0.56, "", 
  "", "", "", "", "", "", "", 2170., 697739., 242.456, 0.754, 2778., 0.965, 
  0.005, 194.5, "tests performed", 772204., 485162., 287042., "", 7941., 
  26.83, 16.86, 9.97, 2759., 46.3, 2.8778*^6, 104.871, 38., 13.188, 8.643, 
  11803.431, 1.1, 304.195, 10.08, 7.1, 51.2, "", 2.89, 78.57, 0.795}, 
 {"ALB", "Europe", "Albania", "2021-05-31", 132315., 6., 14.286, 2451., 1., 
  0.857, 45977.83, 2.085, 4.964, 851.692, 0.347, 0.298, 0.57, "", "", "", "", 
  "", "", "", "", 2325., 700064., 243.264, 0.808, 2822., 0.981, 0.005, 197.5, 
  "tests performed", 776461., 486128., 290333., 4257., 7332., 26.98, 16.89, 
  10.09, 2548., 46.3, 2.8778*^6, 104.871, 38., 13.188, 8.643, 11803.431, 1.1, 
  304.195, 10.08, 7.1, 51.2, "", 2.89, 78.57, 0.795}, 
 {"ALB", "Europe", "Albania", "2021-06-01", 132337., 22., 15.429, 2451., 0., 
  0.571, 45985.475, 7.645, 5.361, 851.692, 0., 0.199, 0.57, "", "", "", "", 
  "", "", "", "", 3661., 703725., 244.536, 1.272, 2864., 0.995, 0.005, 185.6, 
  "tests performed", 780342., 487078., 293264., 3881., 6183., 27.12, 16.93, 
  10.19, 2149., 46.3, 2.8778*^6, 104.871, 38., 13.188, 8.643, 11803.431, 1.1, 
  304.195, 10.08, 7.1, 51.2, "", 2.89, 78.57, 0.795}, 
 {"ALB", "Europe", "Albania", "2021-06-02", 132351., 14., 15.286, 2451., 0., 
  0.571, 45990.34, 4.865, 5.312, 851.692, 0., 0.199, 0.55, "", "", "", "", 
  "", "", "", "", 3057., 706782., 245.598, 1.062, 2916., 1.013, 0.005, 190.8, 
  "tests performed", "", "", "", "", 4978., "", "", "", 1730., 46.3, 
  2.8778*^6, 104.871, 38., 13.188, 8.643, 11803.431, 1.1, 304.195, 10.08, 
  7.1, 51.2, "", 2.89, 78.57, 0.795}, {"ALB", "Europe", "Albania", 
  "2021-06-03", 132360., 9., 13.714, 2451., 0., 0.571, 45993.467, 3.127, 
  4.766, 851.692, 0., 0.199, 0.51, "", "", "", "", "", "", "", "", 3340., 
  710122., 246.759, 1.161, 2945., 1.023, 0.005, 214.7, "tests performed", 
  787321., 490050., 297271., "", 4040., 27.36, 17.03, 10.33, 1404., 46.3, 
  2.8778*^6, 104.871, 38., 13.188, 8.643, 11803.431, 1.1, 304.195, 10.08, 
  7.1, 51.2, "", 2.89, 78.57, 0.795}, {"ALB", "Europe", "Albania", 
  "2021-06-04", 132372., 12., 12.429, 2451., 0., 0.429, 45997.637, 4.17, 
  4.319, 851.692, 0., 0.149, 0.48, "", "", "", "", "", "", "", "", 2919., 
  713041., 247.773, 1.014, 2961., 1.029, 0.004, 238.2, "tests performed", "", 
  "", "", "", 3951., "", "", "", 1373., 46.3, 2.8778*^6, 104.871, 38., 
  13.188, 8.643, 11803.431, 1.1, 304.195, 10.08, 7.1, 51.2, "", 2.89, 78.57, 
  0.795}, {"ALB", "Europe", "Albania", "2021-06-05", 132374., 2., 11., 2451., 
  0., 0.286, 45998.332, 0.695, 3.822, 851.692, 0., 0.099, 0.45, "", "", "", 
  "", "", "", "", "", 3593., 716634., 249.021, 1.249, 3009., 1.046, 0.004, 
  273.5, "tests performed", "", "", "", "", 3863., "", "", "", 1342., 46.3, 
  2.8778*^6, 104.871, 38., 13.188, 8.643, 11803.431, 1.1, 304.195, 10.08, 
  7.1, 51.2, "", 2.89, 78.57, 0.795}, {"ALB", "Europe", "Albania", 
  "2021-06-06", 132379., 5., 10., 2451., 0., 0.143, 46000.069, 1.737, 3.475, 
  851.692, 0., 0.05, 0.44, "", "", "", "", "", "", "", "", 1881., 718515., 
  249.675, 0.654, 2968., 1.031, 0.003, 296.8, "tests performed", 798624., 
  492522., 306102., "", 3774., 27.75, 17.11, 10.64, 1311., 46.3, 2.8778*^6, 
  104.871, 38., 13.188, 8.643, 11803.431, 1.1, 304.195, 10.08, 7.1, 51.2, "", 
  2.89, 78.57, 0.795}, {"ALB", "Europe", "Albania", "2021-06-07", 132384., 
  5., 9.857, 2452., 1., 0.143, 46001.807, 1.737, 3.425, 852.04, 0.347, 0.05, 
  "", "", "", "", "", "", "", "", "", "", "", "", "", "", "", "", "", "", 
  803682., 493346., 310336., 5058., 3889., 27.93, 17.14, 10.78, 1351., "", 
  2.8778*^6, 104.871, 38., 13.188, 8.643, 11803.431, 1.1, 304.195, 10.08, 
  7.1, 51.2, "", 2.89, 78.57, 0.795}, {"DZA", "Africa", "Algeria", 
  "2020-02-25", 1., 1., "", "", "", "", 0.023, 0.023, "", "", "", "", "", "", 
  "", "", "", "", "", "", "", "", "", "", "", "", "", "", "", "", "", "", "", 
  "", "", "", "", "", "", 0., 4.3851043*^7, 17.348, 29.1, 6.211, 3.857, 
  13913.839, 0.5, 278.364, 6.73, 0.7, 30.4, 83.741, 1.9, 76.88, 0.748}, 
 {"DZA", "Africa", "Algeria", "2020-02-26", 1., 0., "", "", "", "", 0.023, 
  0., "", "", "", "", "", "", "", "", "", "", "", "", "", "", "", "", "", "", 
  "", "", "", "", "", "", "", "", "", "", "", "", "", 0., 4.3851043*^7, 
  17.348, 29.1, 6.211, 3.857, 13913.839, 0.5, 278.364, 6.73, 0.7, 30.4, 
  83.741, 1.9, 76.88, 0.748}, {"DZA", "Africa", "Algeria", "2020-02-27", 1., 
  0., "", "", "", "", 0.023, 0., "", "", "", "", "", "", "", "", "", "", "", 
  "", "", "", "", "", "", "", "", "", "", "", "", "", "", "", "", "", "", "", 
  "", 0., 4.3851043*^7, 17.348, 29.1, 6.211, 3.857, 13913.839, 0.5, 278.364, 
  6.73, 0.7, 30.4, 83.741, 1.9, 76.88, 0.748}, 
 {"DZA", "Africa", "Algeria", "2020-02-28", 1., 0., "", "", "", "", 0.023, 
  0., "", "", "", "", "", "", "", "", "", "", "", "", "", "", "", "", "", "", 
  "", "", "", "", "", "", "", "", "", "", "", "", "", 0., 4.3851043*^7, 
  17.348, 29.1, 6.211, 3.857, 13913.839, 0.5, 278.364, 6.73, 0.7, 30.4, 
  83.741, 1.9, 76.88, 0.748}, {"DZA", "Africa", "Algeria", "2020-02-29", 1., 
  0., "", "", "", "", 0.023, 0., "", "", "", "", "", "", "", "", "", "", "", 
  "", "", "", "", "", "", "", "", "", "", "", "", "", "", "", "", "", "", "", 
  "", 0., 4.3851043*^7, 17.348, 29.1, 6.211, 3.857, 13913.839, 0.5, 278.364, 
  6.73, 0.7, 30.4, 83.741, 1.9, 76.88, 0.748}, 
 {"DZA", "Africa", "Algeria", "2020-03-01", 1., 0., 0.143, "", "", 0., 0.023, 
  0., 0.003, "", "", 0., "", "", "", "", "", "", "", "", "", "", "", "", "", 
  "", "", "", "", "", "", "", "", "", "", "", "", "", "", 0., 4.3851043*^7, 
  17.348, 29.1, 6.211, 3.857, 13913.839, 0.5, 278.364, 6.73, 0.7, 30.4, 
  83.741, 1.9, 76.88, 0.748}, {"DZA", "Africa", "Algeria", "2020-03-02", 3., 
  2., 0.429, "", "", 0., 0.068, 0.046, 0.01, "", "", 0., "", "", "", "", "", 
  "", "", "", "", "", "", "", "", "", "", "", "", "", "", "", "", "", "", "", 
  "", "", "", 0., 4.3851043*^7, 17.348, 29.1, 6.211, 3.857, 13913.839, 0.5, 
  278.364, 6.73, 0.7, 30.4, 83.741, 1.9, 76.88, 0.748}, 
 {"DZA", "Africa", "Algeria", "2020-03-03", 5., 2., 0.571, "", "", 0., 0.114, 
  0.046, 0.013, "", "", 0., "", "", "", "", "", "", "", "", "", "", "", "", 
  "", "", "", "", "", "", "", "", "", "", "", "", "", "", "", 0., 
  4.3851043*^7, 17.348, 29.1, 6.211, 3.857, 13913.839, 0.5, 278.364, 6.73, 
  0.7, 30.4, 83.741, 1.9, 76.88, 0.748}, {"DZA", "Africa", "Algeria", 
  "2020-03-04", 12., 7., 1.571, "", "", 0., 0.274, 0.16, 0.036, "", "", 0., 
  "", "", "", "", "", "", "", "", "", "", "", "", "", "", "", "", "", "", "", 
  "", "", "", "", "", "", "", "", 0., 4.3851043*^7, 17.348, 29.1, 6.211, 
  3.857, 13913.839, 0.5, 278.364, 6.73, 0.7, 30.4, 83.741, 1.9, 76.88, 
  0.748}, {"DZA", "Africa", "Algeria", "2020-03-05", 12., 0., 1.571, "", "", 
  0., 0.274, 0., 0.036, "", "", 0., "", "", "", "", "", "", "", "", "", "", 
  "", "", "", "", "", "", "", "", "", "", "", "", "", "", "", "", "", 5.56, 
  4.3851043*^7, 17.348, 29.1, 6.211, 3.857, 13913.839, 0.5, 278.364, 6.73, 
  0.7, 30.4, 83.741, 1.9, 76.88, 0.748}, {"DZA", "Africa", "Algeria", 
  "2020-03-06", 17., 5., 2.286, "", "", 0., 0.388, 0.114, 0.052, "", "", 0., 
  "", "", "", "", "", "", "", "", "", "", "", "", "", "", "", "", "", "", "", 
  "", "", "", "", "", "", "", "", 5.56, 4.3851043*^7, 17.348, 29.1, 6.211, 
  3.857, 13913.839, 0.5, 278.364, 6.73, 0.7, 30.4, 83.741, 1.9, 76.88, 
  0.748}, {"DZA", "Africa", "Algeria", "2020-03-07", 17., 0., 2.286, "", "", 
  0., 0.388, 0., 0.052, "", "", 0., "", "", "", "", "", "", "", "", "", "", 
  "", "", "", "", "", "", "", "", "", "", "", "", "", "", "", "", "", 5.56, 
  4.3851043*^7, 17.348, 29.1, 6.211, 3.857, 13913.839, 0.5, 278.364, 6.73, 
  0.7, 30.4, 83.741, 1.9, 76.88, 0.748}, {"DZA", "Africa", "Algeria", 
  "2020-03-08", 19., 2., 2.571, "", "", 0., 0.433, 0.046, 0.059, "", "", 0., 
  "", "", "", "", "", "", "", "", "", "", "", "", "", "", "", "", "", "", "", 
  "", "", "", "", "", "", "", "", 5.56, 4.3851043*^7, 17.348, 29.1, 6.211, 
  3.857, 13913.839, 0.5, 278.364, 6.73, 0.7, 30.4, 83.741, 1.9, 76.88, 
  0.748}, {"DZA", "Africa", "Algeria", "2020-03-09", 20., 1., 2.429, "", "", 
  0., 0.456, 0.023, 0.055, "", "", 0., "", "", "", "", "", "", "", "", "", 
  "", "", "", "", "", "", "", "", "", "", "", "", "", "", "", "", "", "", 
  5.56, 4.3851043*^7, 17.348, 29.1, 6.211, 3.857, 13913.839, 0.5, 278.364, 
  6.73, 0.7, 30.4, 83.741, 1.9, 76.88, 0.748}, 
 {"DZA", "Africa", "Algeria", "2020-03-10", 20., 0., 2.143, "", "", 0., 
  0.456, 0., 0.049, "", "", 0., "", "", "", "", "", "", "", "", "", "", "", 
  "", "", "", "", "", "", "", "", "", "", "", "", "", "", "", "", 16.67, 
  4.3851043*^7, 17.348, 29.1, 6.211, 3.857, 13913.839, 0.5, 278.364, 6.73, 
  0.7, 30.4, 83.741, 1.9, 76.88, 0.748}, {"DZA", "Africa", "Algeria", 
  "2020-03-11", 20., 0., 1.143, "", "", 0., 0.456, 0., 0.026, "", "", 0., "", 
  "", "", "", "", "", "", "", "", "", "", "", "", "", "", "", "", "", "", "", 
  "", "", "", "", "", "", "", 16.67, 4.3851043*^7, 17.348, 29.1, 6.211, 
  3.857, 13913.839, 0.5, 278.364, 6.73, 0.7, 30.4, 83.741, 1.9, 76.88, 
  0.748}, {"DZA", "Africa", "Algeria", "2020-03-12", 24., 4., 1.714, 1., 1., 
  0.143, 0.547, 0.091, 0.039, 0.023, 0.023, 0.003, "", "", "", "", "", "", 
  "", "", "", "", "", "", "", "", "", "", "", "", "", "", "", "", "", "", "", 
  "", "", 30.56, 4.3851043*^7, 17.348, 29.1, 6.211, 3.857, 13913.839, 0.5, 
  278.364, 6.73, 0.7, 30.4, 83.741, 1.9, 76.88, 0.748}, 
 {"DZA", "Africa", "Algeria", "2020-03-13", 26., 2., 1.286, 2., 1., 0.286, 
  0.593, 0.046, 0.029, 0.046, 0.023, 0.007, "", "", "", "", "", "", "", "", 
  "", "", "", "", "", "", "", "", "", "", "", "", "", "", "", "", "", "", "", 
  30.56, 4.3851043*^7, 17.348, 29.1, 6.211, 3.857, 13913.839, 0.5, 278.364, 
  6.73, 0.7, 30.4, 83.741, 1.9, 76.88, 0.748}, 
 {"DZA", "Africa", "Algeria", "2020-03-14", 37., 11., 2.857, 3., 1., 0.429, 
  0.844, 0.251, 0.065, 0.068, 0.023, 0.01, "", "", "", "", "", "", "", "", 
  "", "", "", "", "", "", "", "", "", "", "", "", "", "", "", "", "", "", "", 
  36.11, 4.3851043*^7, 17.348, 29.1, 6.211, 3.857, 13913.839, 0.5, 278.364, 
  6.73, 0.7, 30.4, 83.741, 1.9, 76.88, 0.748}, 
 {"DZA", "Africa", "Algeria", "2020-03-15", 48., 11., 4.143, 4., 1., 0.571, 
  1.095, 0.251, 0.094, 0.091, 0.023, 0.013, "", "", "", "", "", "", "", "", 
  "", "", "", "", "", "", "", "", "", "", "", "", "", "", "", "", "", "", "", 
  36.11, 4.3851043*^7, 17.348, 29.1, 6.211, 3.857, 13913.839, 0.5, 278.364, 
  6.73, 0.7, 30.4, 83.741, 1.9, 76.88, 0.748}, 
 {"DZA", "Africa", "Algeria", "2020-03-16", 54., 6., 4.857, 4., 0., 0.571, 
  1.231, 0.137, 0.111, 0.091, 0., 0.013, "", "", "", "", "", "", "", "", "", 
  "", "", "", "", "", "", "", "", "", "", "", "", "", "", "", "", "", "", 
  36.11, 4.3851043*^7, 17.348, 29.1, 6.211, 3.857, 13913.839, 0.5, 278.364, 
  6.73, 0.7, 30.4, 83.741, 1.9, 76.88, 0.748}, 
 {"DZA", "Africa", "Algeria", "2020-03-17", 60., 6., 5.714, 4., 0., 0.571, 
  1.368, 0.137, 0.13, 0.091, 0., 0.013, "", "", "", "", "", "", "", "", "", 
  "", "", "", "", "", "", "", "", "", "", "", "", "", "", "", "", "", "", 
  38.89, 4.3851043*^7, 17.348, 29.1, 6.211, 3.857, 13913.839, 0.5, 278.364, 
  6.73, 0.7, 30.4, 83.741, 1.9, 76.88, 0.748}, 
 {"DZA", "Africa", "Algeria", "2020-03-18", 74., 14., 7.714, 7., 3., 1., 
  1.688, 0.319, 0.176, 0.16, 0.068, 0.023, "", "", "", "", "", "", "", "", 
  "", "", "", "", "", "", "", "", "", "", "", "", "", "", "", "", "", "", "", 
  38.89, 4.3851043*^7, 17.348, 29.1, 6.211, 3.857, 13913.839, 0.5, 278.364, 
  6.73, 0.7, 30.4, 83.741, 1.9, 76.88, 0.748}, 
 {"DZA", "Africa", "Algeria", "2020-03-19", 87., 13., 9., 9., 2., 1.143, 
  1.984, 0.296, 0.205, 0.205, 0.046, 0.026, "", "", "", "", "", "", "", "", 
  "", "", "", "", "", "", "", "", "", "", "", "", "", "", "", "", "", "", "", 
  38.89, 4.3851043*^7, 17.348, 29.1, 6.211, 3.857, 13913.839, 0.5, 278.364, 
  6.73, 0.7, 30.4, 83.741, 1.9, 76.88, 0.748}, 
 {"DZA", "Africa", "Algeria", "2020-03-20", 90., 3., 9.143, 11., 2., 1.286, 
  2.052, 0.068, 0.208, 0.251, 0.046, 0.029, "", "", "", "", "", "", "", "", 
  "", "", "", "", "", "", "", "", "", "", "", "", "", "", "", "", "", "", "", 
  38.89, 4.3851043*^7, 17.348, 29.1, 6.211, 3.857, 13913.839, 0.5, 278.364, 
  6.73, 0.7, 30.4, 83.741, 1.9, 76.88, 0.748}, 
 {"DZA", "Africa", "Algeria", "2020-03-21", 139., 49., 14.571, 15., 4., 
  1.714, 3.17, 1.117, 0.332, 0.342, 0.091, 0.039, "", "", "", "", "", "", "", 
  "", "", "", "", "", "", "", "", "", "", "", "", "", "", "", "", "", "", "", 
  "", 38.89, 4.3851043*^7, 17.348, 29.1, 6.211, 3.857, 13913.839, 0.5, 
  278.364, 6.73, 0.7, 30.4, 83.741, 1.9, 76.88, 0.748}, 
 {"DZA", "Africa", "Algeria", "2020-03-22", 201., 62., 21.857, 17., 2., 
  1.857, 4.584, 1.414, 0.498, 0.388, 0.046, 0.042, 1.89, "", "", "", "", "", 
  "", "", "", "", "", "", "", "", "", "", "", "", "", "", "", "", "", "", "", 
  "", "", 38.89, 4.3851043*^7, 17.348, 29.1, 6.211, 3.857, 13913.839, 0.5, 
  278.364, 6.73, 0.7, 30.4, 83.741, 1.9, 76.88, 0.748}, 
 {"DZA", "Africa", "Algeria", "2020-03-23", 230., 29., 25.143, 17., 0., 
  1.857, 5.245, 0.661, 0.573, 0.388, 0., 0.042, 1.75, "", "", "", "", "", "", 
  "", "", "", "", "", "", "", "", "", "", "", "", "", "", "", "", "", "", "", 
  "", 75., 4.3851043*^7, 17.348, 29.1, 6.211, 3.857, 13913.839, 0.5, 278.364, 
  6.73, 0.7, 30.4, 83.741, 1.9, 76.88, 0.748}, 
 {"DZA", "Africa", "Algeria", "2020-03-24", 264., 34., 29.143, 19., 2., 
  2.143, 6.02, 0.775, 0.665, 0.433, 0.046, 0.049, 1.65, "", "", "", "", "", 
  "", "", "", "", "", "", "", "", "", "", "", "", "", "", "", "", "", "", "", 
  "", "", 75., 4.3851043*^7, 17.348, 29.1, 6.211, 3.857, 13913.839, 0.5, 
  278.364, 6.73, 0.7, 30.4, 83.741, 1.9, 76.88, 0.748}, 
 {"DZA", "Africa", "Algeria", "2020-03-25", 302., 38., 32.571, 21., 2., 2., 
  6.887, 0.867, 0.743, 0.479, 0.046, 0.046, 1.62, "", "", "", "", "", "", "", 
  "", "", "", "", "", "", "", "", "", "", "", "", "", "", "", "", "", "", "", 
  75., 4.3851043*^7, 17.348, 29.1, 6.211, 3.857, 13913.839, 0.5, 278.364, 
  6.73, 0.7, 30.4, 83.741, 1.9, 76.88, 0.748}, 
 {"DZA", "Africa", "Algeria", "2020-03-26", 367., 65., 40., 25., 4., 2.286, 
  8.369, 1.482, 0.912, 0.57, 0.091, 0.052, 1.64, "", "", "", "", "", "", "", 
  "", "", "", "", "", "", "", "", "", "", "", "", "", "", "", "", "", "", "", 
  75., 4.3851043*^7, 17.348, 29.1, 6.211, 3.857, 13913.839, 0.5, 278.364, 
  6.73, 0.7, 30.4, 83.741, 1.9, 76.88, 0.748}, 
 {"DZA", "Africa", "Algeria", "2020-03-27", 409., 42., 45.571, 26., 1., 
  2.143, 9.327, 0.958, 1.039, 0.593, 0.023, 0.049, 1.63, "", "", "", "", "", 
  "", "", "", "", "", "", "", "", "", "", "", "", "", "", "", "", "", "", "", 
  "", "", 75., 4.3851043*^7, 17.348, 29.1, 6.211, 3.857, 13913.839, 0.5, 
  278.364, 6.73, 0.7, 30.4, 83.741, 1.9, 76.88, 0.748}, 
 {"DZA", "Africa", "Algeria", "2020-03-28", 454., 45., 45., 29., 3., 2., 
  10.353, 1.026, 1.026, 0.661, 0.068, 0.046, 1.69, "", "", "", "", "", "", 
  "", "", "", "", "", "", "", "", "", "", "", "", "", "", "", "", "", "", "", 
  "", 75., 4.3851043*^7, 17.348, 29.1, 6.211, 3.857, 13913.839, 0.5, 278.364, 
  6.73, 0.7, 30.4, 83.741, 1.9, 76.88, 0.748}, 
 {"DZA", "Africa", "Algeria", "2020-03-29", 511., 57., 44.286, 31., 2., 2., 
  11.653, 1.3, 1.01, 0.707, 0.046, 0.046, 1.76, "", "", "", "", "", "", "", 
  "", "", "", "", "", "", "", "", "", "", "", "", "", "", "", "", "", "", "", 
  75., 4.3851043*^7, 17.348, 29.1, 6.211, 3.857, 13913.839, 0.5, 278.364, 
  6.73, 0.7, 30.4, 83.741, 1.9, 76.88, 0.748}, 
 {"DZA", "Africa", "Algeria", "2020-03-30", 584., 73., 50.571, 35., 4., 
  2.571, 13.318, 1.665, 1.153, 0.798, 0.091, 0.059, 1.91, "", "", "", "", "", 
  "", "", "", "", "", "", "", "", "", "", "", "", "", "", "", "", "", "", "", 
  "", "", 86.57, 4.3851043*^7, 17.348, 29.1, 6.211, 3.857, 13913.839, 0.5, 
  278.364, 6.73, 0.7, 30.4, 83.741, 1.9, 76.88, 0.748}, 
 {"DZA", "Africa", "Algeria", "2020-03-31", 716., 132., 64.571, 44., 9., 
  3.571, 16.328, 3.01, 1.473, 1.003, 0.205, 0.081, 2.01, "", "", "", "", "", 
  "", "", "", "", "", "", "", "", "", "", "", "", "", "", "", "", "", "", "", 
  "", "", 86.57, 4.3851043*^7, 17.348, 29.1, 6.211, 3.857, 13913.839, 0.5, 
  278.364, 6.73, 0.7, 30.4, 83.741, 1.9, 76.88, 0.748}, 
 {"DZA", "Africa", "Algeria", "2020-04-01", 847., 131., 77.857, 58., 14., 
  5.286, 19.315, 2.987, 1.775, 1.323, 0.319, 0.121, 1.95, "", "", "", "", "", 
  "", "", "", "", "", "", "", "", "", "", "", "", "", "", "", "", "", "", "", 
  "", "", 86.57, 4.3851043*^7, 17.348, 29.1, 6.211, 3.857, 13913.839, 0.5, 
  278.364, 6.73, 0.7, 30.4, 83.741, 1.9, 76.88, 0.748}, 
 {"DZA", "Africa", "Algeria", "2020-04-02", 986., 139., 88.429, 86., 28., 
  8.714, 22.485, 3.17, 2.017, 1.961, 0.639, 0.199, 1.82, "", "", "", "", "", 
  "", "", "", "", "", "", "", "", "", "", "", "", "", "", "", "", "", "", "", 
  "", "", 86.57, 4.3851043*^7, 17.348, 29.1, 6.211, 3.857, 13913.839, 0.5, 
  278.364, 6.73, 0.7, 30.4, 83.741, 1.9, 76.88, 0.748}, 
 {"DZA", "Africa", "Algeria", "2020-04-03", 1171., 185., 108.857, 105., 19., 
  11.286, 26.704, 4.219, 2.482, 2.394, 0.433, 0.257, 1.68, "", "", "", "", 
  "", "", "", "", "", "", "", "", "", "", "", "", "", "", "", "", "", "", "", 
  "", "", "", 86.57, 4.3851043*^7, 17.348, 29.1, 6.211, 3.857, 13913.839, 
  0.5, 278.364, 6.73, 0.7, 30.4, 83.741, 1.9, 76.88, 0.748}, 
 {"DZA", "Africa", "Algeria", "2020-04-04", 1251., 80., 113.857, 130., 25., 
  14.429, 28.528, 1.824, 2.596, 2.965, 0.57, 0.329, 1.45, "", "", "", "", "", 
  "", "", "", "", "", "", "", "", "", "", "", "", "", "", "", "", "", "", "", 
  "", "", 86.57, 4.3851043*^7, 17.348, 29.1, 6.211, 3.857, 13913.839, 0.5, 
  278.364, 6.73, 0.7, 30.4, 83.741, 1.9, 76.88, 0.748}, 
 {"DZA", "Africa", "Algeria", "2020-04-05", 1320., 69., 115.571, 152., 22., 
  17.286, 30.102, 1.574, 2.636, 3.466, 0.502, 0.394, 1.26, "", "", "", "", 
  "", "", "", "", "", "", "", "", "", "", "", "", "", "", "", "", "", "", "", 
  "", "", "", 86.57, 4.3851043*^7, 17.348, 29.1, 6.211, 3.857, 13913.839, 
  0.5, 278.364, 6.73, 0.7, 30.4, 83.741, 1.9, 76.88, 0.748}, 
 {"DZA", "Africa", "Algeria", "2020-04-06", 1423., 103., 119.857, 173., 21., 
  19.714, 32.451, 2.349, 2.733, 3.945, 0.479, 0.45, 1.16, "", "", "", "", "", 
  "", "", "", "", "", "", "", "", "", "", "", "", "", "", "", "", "", "", "", 
  "", "", 86.57, 4.3851043*^7, 17.348, 29.1, 6.211, 3.857, 13913.839, 0.5, 
  278.364, 6.73, 0.7, 30.4, 83.741, 1.9, 76.88, 0.748}, 
 {"DZA", "Africa", "Algeria", "2020-04-07", 1468., 45., 107.429, 193., 20., 
  21.286, 33.477, 1.026, 2.45, 4.401, 0.456, 0.485, 1.06, "", "", "", "", "", 
  "", "", "", "", "", "", "", "", "", "", "", "", "", "", "", "", "", "", "", 
  "", "", 86.57, 4.3851043*^7, 17.348, 29.1, 6.211, 3.857, 13913.839, 0.5, 
  278.364, 6.73, 0.7, 30.4, 83.741, 1.9, 76.88, 0.748}, 
 {"DZA", "Africa", "Algeria", "2020-04-08", 1572., 104., 103.571, 205., 12., 
  21., 35.849, 2.372, 2.362, 4.675, 0.274, 0.479, 1.04, "", "", "", "", "", 
  "", "", "", "", "", "", "", "", "", "", "", "", "", "", "", "", "", "", "", 
  "", "", 86.57, 4.3851043*^7, 17.348, 29.1, 6.211, 3.857, 13913.839, 0.5, 
  278.364, 6.73, 0.7, 30.4, 83.741, 1.9, 76.88, 0.748}, 
 {"DZA", "Africa", "Algeria", "2020-04-09", 1666., 94., 97.143, 235., 30., 
  21.286, 37.992, 2.144, 2.215, 5.359, 0.684, 0.485, 1.02, "", "", "", "", 
  "", "", "", "", "", "", "", "", "", "", "", "", "", "", "", "", "", "", "", 
  "", "", "", 86.57, 4.3851043*^7, 17.348, 29.1, 6.211, 3.857, 13913.839, 
  0.5, 278.364, 6.73, 0.7, 30.4, 83.741, 1.9, 76.88, 0.748}, 
 {"DZA", "Africa", "Algeria", "2020-04-10", 1761., 95., 84.286, 256., 21., 
  21.571, 40.159, 2.166, 1.922, 5.838, 0.479, 0.492, 1., "", "", "", "", "", 
  "", "", "", "", "", "", "", "", "", "", "", "", "", "", "", "", "", "", "", 
  "", "", 86.57, 4.3851043*^7, 17.348, 29.1, 6.211, 3.857, 13913.839, 0.5, 
  278.364, 6.73, 0.7, 30.4, 83.741, 1.9, 76.88, 0.748}, 
 {"DZA", "Africa", "Algeria", "2020-04-11", 1825., 64., 82., 275., 19., 
  20.714, 41.618, 1.459, 1.87, 6.271, 0.433, 0.472, 1.01, "", "", "", "", "", 
  "", "", "", "", "", "", "", "", "", "", "", "", "", "", "", "", "", "", "", 
  "", "", 86.57, 4.3851043*^7, 17.348, 29.1, 6.211, 3.857, 13913.839, 0.5, 
  278.364, 6.73, 0.7, 30.4, 83.741, 1.9, 76.88, 0.748}, 
 {"DZA", "Africa", "Algeria", "2020-04-12", 1914., 89., 84.857, 293., 18., 
  20.143, 43.648, 2.03, 1.935, 6.682, 0.41, 0.459, 1.03, "", "", "", "", "", 
  "", "", "", "", "", "", "", "", "", "", "", "", "", "", "", "", "", "", "", 
  "", "", 86.57, 4.3851043*^7, 17.348, 29.1, 6.211, 3.857, 13913.839, 0.5, 
  278.364, 6.73, 0.7, 30.4, 83.741, 1.9, 76.88, 0.748}, 
 {"DZA", "Africa", "Algeria", "2020-04-13", 1983., 69., 80., 313., 20., 20., 
  45.221, 1.574, 1.824, 7.138, 0.456, 0.456, 1.04, "", "", "", "", "", "", 
  "", "", "", "", "", "", "", "", "", "", "", "", "", "", "", "", "", "", "", 
  "", 86.57, 4.3851043*^7, 17.348, 29.1, 6.211, 3.857, 13913.839, 0.5, 
  278.364, 6.73, 0.7, 30.4, 83.741, 1.9, 76.88, 0.748}, 
 {"DZA", "Africa", "Algeria", "2020-04-14", 2070., 87., 86., 326., 13., 19., 
  47.205, 1.984, 1.961, 7.434, 0.296, 0.433, 1.07, "", "", "", "", "", "", 
  "", "", "", "", "", "", "", "", "", "", "", "", "", "", "", "", "", "", "", 
  "", 92.13, 4.3851043*^7, 17.348, 29.1, 6.211, 3.857, 13913.839, 0.5, 
  278.364, 6.73, 0.7, 30.4, 83.741, 1.9, 76.88, 0.748}, 
 {"DZA", "Africa", "Algeria", "2020-04-15", 2160., 90., 84., 336., 10., 
  18.714, 49.258, 2.052, 1.916, 7.662, 0.228, 0.427, 1.1, "", "", "", "", "", 
  "", "", "", "", "", "", "", "", "", "", "", "", "", "", "", "", "", "", "", 
  "", "", 92.13, 4.3851043*^7, 17.348, 29.1, 6.211, 3.857, 13913.839, 0.5, 
  278.364, 6.73, 0.7, 30.4, 83.741, 1.9, 76.88, 0.748}, 
 {"DZA", "Africa", "Algeria", "2020-04-16", 2268., 108., 86., 348., 12., 
  16.143, 51.721, 2.463, 1.961, 7.936, 0.274, 0.368, 1.15, "", "", "", "", 
  "", "", "", "", "", "", "", "", "", "", "", "", "", "", "", "", "", "", "", 
  "", "", "", 92.13, 4.3851043*^7, 17.348, 29.1, 6.211, 3.857, 13913.839, 
  0.5, 278.364, 6.73, 0.7, 30.4, 83.741, 1.9, 76.88, 0.748}, 
 {"DZA", "Africa", "Algeria", "2020-04-17", 2418., 150., 93.857, 364., 16., 
  15.429, 55.141, 3.421, 2.14, 8.301, 0.365, 0.352, 1.19, "", "", "", "", "", 
  "", "", "", "", "", "", "", "", "", "", "", "", "", "", "", "", "", "", "", 
  "", "", 92.13, 4.3851043*^7, 17.348, 29.1, 6.211, 3.857, 13913.839, 0.5, 
  278.364, 6.73, 0.7, 30.4, 83.741, 1.9, 76.88, 0.748}, 
 {"DZA", "Africa", "Algeria", "2020-04-18", 2534., 116., 101.286, 367., 3., 
  13.143, 57.787, 2.645, 2.31, 8.369, 0.068, 0.3, 1.17, "", "", "", "", "", 
  "", "", "", "", "", "", "", "", "", "", "", "", "", "", "", "", "", "", "", 
  "", "", 92.13, 4.3851043*^7, 17.348, 29.1, 6.211, 3.857, 13913.839, 0.5, 
  278.364, 6.73, 0.7, 30.4, 83.741, 1.9, 76.88, 0.748}, 
 {"DZA", "Africa", "Algeria", "2020-04-19", 2629., 95., 102.143, 375., 8., 
  11.714, 59.953, 2.166, 2.329, 8.552, 0.182, 0.267, 1.12, "", "", "", "", 
  "", "", "", "", "", "", "", "", "", "", "", "", "", "", "", "", "", "", "", 
  "", "", "", 92.13, 4.3851043*^7, 17.348, 29.1, 6.211, 3.857, 13913.839, 
  0.5, 278.364, 6.73, 0.7, 30.4, 83.741, 1.9, 76.88, 0.748}, 
 {"DZA", "Africa", "Algeria", "2020-04-20", 2718., 89., 105., 384., 9., 
  10.143, 61.983, 2.03, 2.394, 8.757, 0.205, 0.231, 1.08, "", "", "", "", "", 
  "", "", "", "", "", "", "", "", "", "", "", "", "", "", "", "", "", "", "", 
  "", "", 92.13, 4.3851043*^7, 17.348, 29.1, 6.211, 3.857, 13913.839, 0.5, 
  278.364, 6.73, 0.7, 30.4, 83.741, 1.9, 76.88, 0.748}, 
 {"DZA", "Africa", "Algeria", "2020-04-21", 2811., 93., 105.857, 392., 8., 
  9.429, 64.103, 2.121, 2.414, 8.939, 0.182, 0.215, 1.07, "", "", "", "", "", 
  "", "", "", "", "", "", "", "", "", "", "", "", "", "", "", "", "", "", "", 
  "", "", 92.13, 4.3851043*^7, 17.348, 29.1, 6.211, 3.857, 13913.839, 0.5, 
  278.364, 6.73, 0.7, 30.4, 83.741, 1.9, 76.88, 0.748}, 
 {"DZA", "Africa", "Algeria", "2020-04-22", 2910., 99., 107.143, 402., 10., 
  9.429, 66.361, 2.258, 2.443, 9.167, 0.228, 0.215, 1.06, "", "", "", "", "", 
  "", "", "", "", "", "", "", "", "", "", "", "", "", "", "", "", "", "", "", 
  "", "", 92.13, 4.3851043*^7, 17.348, 29.1, 6.211, 3.857, 13913.839, 0.5, 
  278.364, 6.73, 0.7, 30.4, 83.741, 1.9, 76.88, 0.748}, 
 {"DZA", "Africa", "Algeria", "2020-04-23", 3007., 97., 105.571, 407., 5., 
  8.429, 68.573, 2.212, 2.408, 9.281, 0.114, 0.192, 1.09, "", "", "", "", "", 
  "", "", "", "", "", "", "", "", "", "", "", "", "", "", "", "", "", "", "", 
  "", "", 92.13, 4.3851043*^7, 17.348, 29.1, 6.211, 3.857, 13913.839, 0.5, 
  278.364, 6.73, 0.7, 30.4, 83.741, 1.9, 76.88, 0.748}, 
 {"DZA", "Africa", "Algeria", "2020-04-24", 3127., 120., 101.286, 415., 8., 
  7.286, 71.31, 2.737, 2.31, 9.464, 0.182, 0.166, 1.15, "", "", "", "", "", 
  "", "", "", "", "", "", "", "", "", "", "", "", "", "", "", "", "", "", "", 
  "", "", 76.85, 4.3851043*^7, 17.348, 29.1, 6.211, 3.857, 13913.839, 0.5, 
  278.364, 6.73, 0.7, 30.4, 83.741, 1.9, 76.88, 0.748}, 
 {"DZA", "Africa", "Algeria", "2020-04-25", 3256., 129., 103.143, 419., 4., 
  7.429, 74.251, 2.942, 2.352, 9.555, 0.091, 0.169, 1.21, "", "", "", "", "", 
  "", "", "", "", "", "", "", "", "", "", "", "", "", "", "", "", "", "", "", 
  "", "", 76.85, 4.3851043*^7, 17.348, 29.1, 6.211, 3.857, 13913.839, 0.5, 
  278.364, 6.73, 0.7, 30.4, 83.741, 1.9, 76.88, 0.748}, 
 {"DZA", "Africa", "Algeria", "2020-04-26", 3382., 126., 107.571, 425., 6., 
  7.143, 77.125, 2.873, 2.453, 9.692, 0.137, 0.163, 1.24, "", "", "", "", "", 
  "", "", "", "", "", "", "", "", "", "", "", "", "", "", "", "", "", "", "", 
  "", "", 76.85, 4.3851043*^7, 17.348, 29.1, 6.211, 3.857, 13913.839, 0.5, 
  278.364, 6.73, 0.7, 30.4, 83.741, 1.9, 76.88, 0.748}, 
 {"DZA", "Africa", "Algeria", "2020-04-27", 3517., 135., 114.143, 432., 7., 
  6.857, 80.203, 3.079, 2.603, 9.852, 0.16, 0.156, 1.26, "", "", "", "", "", 
  "", "", "", "", "", "", "", "", "", "", "", "", "", "", "", "", "", "", "", 
  "", "", 76.85, 4.3851043*^7, 17.348, 29.1, 6.211, 3.857, 13913.839, 0.5, 
  278.364, 6.73, 0.7, 30.4, 83.741, 1.9, 76.88, 0.748}, 
 {"DZA", "Africa", "Algeria", "2020-04-28", 3649., 132., 119.714, 437., 5., 
  6.429, 83.214, 3.01, 2.73, 9.966, 0.114, 0.147, 1.28, "", "", "", "", "", 
  "", "", "", "", "", "", "", "", "", "", "", "", "", "", "", "", "", "", "", 
  "", "", 76.85, 4.3851043*^7, 17.348, 29.1, 6.211, 3.857, 13913.839, 0.5, 
  278.364, 6.73, 0.7, 30.4, 83.741, 1.9, 76.88, 0.748}, 
 {"DZA", "Africa", "Algeria", "2020-04-29", 3848., 199., 134., 444., 7., 6., 
  87.752, 4.538, 3.056, 10.125, 0.16, 0.137, 1.3, "", "", "", "", "", "", "", 
  "", "", "", "", "", "", "", "", "", "", "", "", "", "", "", "", "", "", "", 
  76.85, 4.3851043*^7, 17.348, 29.1, 6.211, 3.857, 13913.839, 0.5, 278.364, 
  6.73, 0.7, 30.4, 83.741, 1.9, 76.88, 0.748}, 
 {"DZA", "Africa", "Algeria", "2020-04-30", 4006., 158., 142.714, 450., 6., 
  6.143, 91.355, 3.603, 3.255, 10.262, 0.137, 0.14, 1.26, "", "", "", "", "", 
  "", "", "", "", "", "", "", "", "", "", "", "", "", "", "", "", "", "", "", 
  "", "", 76.85, 4.3851043*^7, 17.348, 29.1, 6.211, 3.857, 13913.839, 0.5, 
  278.364, 6.73, 0.7, 30.4, 83.741, 1.9, 76.88, 0.748}, 
 {"DZA", "Africa", "Algeria", "2020-05-01", 4154., 148., 146.714, 453., 3., 
  5.429, 94.73, 3.375, 3.346, 10.33, 0.068, 0.124, 1.22, "", "", "", "", "", 
  "", "", "", "", "", "", "", "", "", "", "", "", "", "", "", "", "", "", "", 
  "", "", 76.85, 4.3851043*^7, 17.348, 29.1, 6.211, 3.857, 13913.839, 0.5, 
  278.364, 6.73, 0.7, 30.4, 83.741, 1.9, 76.88, 0.748}, 
 {"DZA", "Africa", "Algeria", "2020-05-02", 4295., 141., 148.429, 459., 6., 
  5.714, 97.945, 3.215, 3.385, 10.467, 0.137, 0.13, 1.22, "", "", "", "", "", 
  "", "", "", "", "", "", "", "", "", "", "", "", "", "", "", "", "", "", "", 
  "", "", 76.85, 4.3851043*^7, 17.348, 29.1, 6.211, 3.857, 13913.839, 0.5, 
  278.364, 6.73, 0.7, 30.4, 83.741, 1.9, 76.88, 0.748}, 
 {"DZA", "Africa", "Algeria", "2020-05-03", 4474., 179., 156., 463., 4., 
  5.429, 102.027, 4.082, 3.557, 10.558, 0.091, 0.124, 1.23, "", "", "", "", 
  "", "", "", "", "", "", "", "", "", "", "", "", "", "", "", "", "", "", "", 
  "", "", "", 76.85, 4.3851043*^7, 17.348, 29.1, 6.211, 3.857, 13913.839, 
  0.5, 278.364, 6.73, 0.7, 30.4, 83.741, 1.9, 76.88, 0.748}, 
 {"DZA", "Africa", "Algeria", "2020-05-04", 4648., 174., 161.571, 465., 2., 
  4.714, 105.995, 3.968, 3.685, 10.604, 0.046, 0.108, 1.23, "", "", "", "", 
  "", "", "", "", "", "", "", "", "", "", "", "", "", "", "", "", "", "", "", 
  "", "", "", 76.85, 4.3851043*^7, 17.348, 29.1, 6.211, 3.857, 13913.839, 
  0.5, 278.364, 6.73, 0.7, 30.4, 83.741, 1.9, 76.88, 0.748}, 
 {"DZA", "Africa", "Algeria", "2020-05-05", 4838., 190., 169.857, 470., 5., 
  4.714, 110.328, 4.333, 3.874, 10.718, 0.114, 0.108, 1.21, "", "", "", "", 
  "", "", "", "", "", "", "", "", "", "", "", "", "", "", "", "", "", "", "", 
  "", "", "", 76.85, 4.3851043*^7, 17.348, 29.1, 6.211, 3.857, 13913.839, 
  0.5, 278.364, 6.73, 0.7, 30.4, 83.741, 1.9, 76.88, 0.748}, 
 {"DZA", "Africa", "Algeria", "2020-05-06", 4997., 159., 164.143, 476., 6., 
  4.571, 113.954, 3.626, 3.743, 10.855, 0.137, 0.104, 1.17, "", "", "", "", 
  "", "", "", "", "", "", "", "", "", "", "", "", "", "", "", "", "", "", "", 
  "", "", "", 76.85, 4.3851043*^7, 17.348, 29.1, 6.211, 3.857, 13913.839, 
  0.5, 278.364, 6.73, 0.7, 30.4, 83.741, 1.9, 76.88, 0.748}, 
 {"DZA", "Africa", "Algeria", "2020-05-07", 5182., 185., 168., 483., 7., 
  4.714, 118.173, 4.219, 3.831, 11.015, 0.16, 0.108, 1.16, "", "", "", "", 
  "", "", "", "", "", "", "", "", "", "", "", "", "", "", "", "", "", "", "", 
  "", "", "", 76.85, 4.3851043*^7, 17.348, 29.1, 6.211, 3.857, 13913.839, 
  0.5, 278.364, 6.73, 0.7, 30.4, 83.741, 1.9, 76.88, 0.748}, 
 {"DZA", "Africa", "Algeria", "2020-05-08", 5369., 187., 173.571, 488., 5., 
  5., 122.437, 4.264, 3.958, 11.129, 0.114, 0.114, 1.14, "", "", "", "", "", 
  "", "", "", "", "", "", "", "", "", "", "", "", "", "", "", "", "", "", "", 
  "", "", 76.85, 4.3851043*^7, 17.348, 29.1, 6.211, 3.857, 13913.839, 0.5, 
  278.364, 6.73, 0.7, 30.4, 83.741, 1.9, 76.88, 0.748}, 
 {"DZA", "Africa", "Algeria", "2020-05-09", 5558., 189., 180.429, 494., 6., 
  5., 126.747, 4.31, 4.115, 11.265, 0.137, 0.114, 1.13, "", "", "", "", "", 
  "", "", "", "", "", "", "", "", "", "", "", "", "", "", "", "", "", "", "", 
  "", "", 76.85, 4.3851043*^7, 17.348, 29.1, 6.211, 3.857, 13913.839, 0.5, 
  278.364, 6.73, 0.7, 30.4, 83.741, 1.9, 76.88, 0.748}, 
 {"DZA", "Africa", "Algeria", "2020-05-10", 5723., 165., 178.429, 502., 8., 
  5.571, 130.51, 3.763, 4.069, 11.448, 0.182, 0.127, 1.1, "", "", "", "", "", 
  "", "", "", "", "", "", "", "", "", "", "", "", "", "", "", "", "", "", "", 
  "", "", 76.85, 4.3851043*^7, 17.348, 29.1, 6.211, 3.857, 13913.839, 0.5, 
  278.364, 6.73, 0.7, 30.4, 83.741, 1.9, 76.88, 0.748}, 
 {"DZA", "Africa", "Algeria", "2020-05-11", 5891., 168., 177.571, 507., 5., 
  6., 134.341, 3.831, 4.049, 11.562, 0.114, 0.137, 1.09, "", "", "", "", "", 
  "", "", "", "", "", "", "", "", "", "", "", "", "", "", "", "", "", "", "", 
  "", "", 76.85, 4.3851043*^7, 17.348, 29.1, 6.211, 3.857, 13913.839, 0.5, 
  278.364, 6.73, 0.7, 30.4, 83.741, 1.9, 76.88, 0.748}, 
 {"DZA", "Africa", "Algeria", "2020-05-12", 6067., 176., 175.571, 515., 8., 
  6.429, 138.355, 4.014, 4.004, 11.744, 0.182, 0.147, 1.08, "", "", "", "", 
  "", "", "", "", "", "", "", "", "", "", "", "", "", "", "", "", "", "", "", 
  "", "", "", 87.96, 4.3851043*^7, 17.348, 29.1, 6.211, 3.857, 13913.839, 
  0.5, 278.364, 6.73, 0.7, 30.4, 83.741, 1.9, 76.88, 0.748}, 
 {"DZA", "Africa", "Algeria", "2020-05-13", 6253., 186., 179.429, 522., 7., 
  6.571, 142.596, 4.242, 4.092, 11.904, 0.16, 0.15, 1.08, "", "", "", "", "", 
  "", "", "", "", "", "", "", "", "", "", "", "", "", "", "", "", "", "", "", 
  "", "", 87.96, 4.3851043*^7, 17.348, 29.1, 6.211, 3.857, 13913.839, 0.5, 
  278.364, 6.73, 0.7, 30.4, 83.741, 1.9, 76.88, 0.748}, 
 {"DZA", "Africa", "Algeria", "2020-05-14", 6442., 189., 180., 529., 7., 
  6.571, 146.906, 4.31, 4.105, 12.064, 0.16, 0.15, 1.08, "", "", "", "", "", 
  "", "", "", "", "", "", "", "", "", "", "", "", "", "", "", "", "", "", "", 
  "", "", 76.85, 4.3851043*^7, 17.348, 29.1, 6.211, 3.857, 13913.839, 0.5, 
  278.364, 6.73, 0.7, 30.4, 83.741, 1.9, 76.88, 0.748}, 
 {"DZA", "Africa", "Algeria", "2020-05-15", 6629., 187., 180., 536., 7., 
  6.857, 151.171, 4.264, 4.105, 12.223, 0.16, 0.156, 1.08, "", "", "", "", 
  "", "", "", "", "", "", "", "", "", "", "", "", "", "", "", "", "", "", "", 
  "", "", "", 76.85, 4.3851043*^7, 17.348, 29.1, 6.211, 3.857, 13913.839, 
  0.5, 278.364, 6.73, 0.7, 30.4, 83.741, 1.9, 76.88, 0.748}, 
 {"DZA", "Africa", "Algeria", "2020-05-16", 6821., 192., 180.429, 542., 6., 
  6.857, 155.549, 4.378, 4.115, 12.36, 0.137, 0.156, 1.07, "", "", "", "", 
  "", "", "", "", "", "", "", "", "", "", "", "", "", "", "", "", "", "", "", 
  "", "", "", 76.85, 4.3851043*^7, 17.348, 29.1, 6.211, 3.857, 13913.839, 
  0.5, 278.364, 6.73, 0.7, 30.4, 83.741, 1.9, 76.88, 0.748}, 
 {"DZA", "Africa", "Algeria", "2020-05-17", 7019., 198., 185.143, 548., 6., 
  6.571, 160.065, 4.515, 4.222, 12.497, 0.137, 0.15, 1.06, "", "", "", "", 
  "", "", "", "", "", "", "", "", "", "", "", "", "", "", "", "", "", "", "", 
  "", "", "", 76.85, 4.3851043*^7, 17.348, 29.1, 6.211, 3.857, 13913.839, 
  0.5, 278.364, 6.73, 0.7, 30.4, 83.741, 1.9, 76.88, 0.748}, 
 {"DZA", "Africa", "Algeria", "2020-05-18", 7201., 182., 187.143, 555., 7., 
  6.857, 164.215, 4.15, 4.268, 12.656, 0.16, 0.156, 1.04, "", "", "", "", "", 
  "", "", "", "", "", "", "", "", "", "", "", "", "", "", "", "", "", "", "", 
  "", "", 76.85, 4.3851043*^7, 17.348, 29.1, 6.211, 3.857, 13913.839, 0.5, 
  278.364, 6.73, 0.7, 30.4, 83.741, 1.9, 76.88, 0.748}, 
 {"DZA", "Africa", "Algeria", "2020-05-19", 7377., 176., 187.143, 561., 6., 
  6.571, 168.229, 4.014, 4.268, 12.793, 0.137, 0.15, 1.02, "", "", "", "", 
  "", "", "", "", "", "", "", "", "", "", "", "", "", "", "", "", "", "", "", 
  "", "", "", 76.85, 4.3851043*^7, 17.348, 29.1, 6.211, 3.857, 13913.839, 
  0.5, 278.364, 6.73, 0.7, 30.4, 83.741, 1.9, 76.88, 0.748}, 
 {"DZA", "Africa", "Algeria", "2020-05-20", 7542., 165., 184.143, 568., 7., 
  6.571, 171.991, 3.763, 4.199, 12.953, 0.16, 0.15, 1.01, "", "", "", "", "", 
  "", "", "", "", "", "", "", "", "", "", "", "", "", "", "", "", "", "", "", 
  "", "", 76.85, 4.3851043*^7, 17.348, 29.1, 6.211, 3.857, 13913.839, 0.5, 
  278.364, 6.73, 0.7, 30.4, 83.741, 1.9, 76.88, 0.748}, 
 {"DZA", "Africa", "Algeria", "2020-05-21", 7728., 186., 183.714, 575., 7., 
  6.571, 176.233, 4.242, 4.19, 13.113, 0.16, 0.15, 1.02, "", "", "", "", "", 
  "", "", "", "", "", "", "", "", "", "", "", "", "", "", "", "", "", "", "", 
  "", "", 76.85, 4.3851043*^7, 17.348, 29.1, 6.211, 3.857, 13913.839, 0.5, 
  278.364, 6.73, 0.7, 30.4, 83.741, 1.9, 76.88, 0.748}, 
 {"DZA", "Africa", "Algeria", "2020-05-22", 7918., 190., 184.143, 582., 7., 
  6.571, 180.566, 4.333, 4.199, 13.272, 0.16, 0.15, 1.02, "", "", "", "", "", 
  "", "", "", "", "", "", "", "", "", "", "", "", "", "", "", "", "", "", "", 
  "", "", 76.85, 4.3851043*^7, 17.348, 29.1, 6.211, 3.857, 13913.839, 0.5, 
  278.364, 6.73, 0.7, 30.4, 83.741, 1.9, 76.88, 0.748}, 
 {"DZA", "Africa", "Algeria", "2020-05-23", 8113., 195., 184.571, 592., 10., 
  7.143, 185.013, 4.447, 4.209, 13.5, 0.228, 0.163, 1.02, "", "", "", "", "", 
  "", "", "", "", "", "", "", "", "", "", "", "", "", "", "", "", "", "", "", 
  "", "", 76.85, 4.3851043*^7, 17.348, 29.1, 6.211, 3.857, 13913.839, 0.5, 
  278.364, 6.73, 0.7, 30.4, 83.741, 1.9, 76.88, 0.748}, 
 {"DZA", "Africa", "Algeria", "2020-05-24", 8306., 193., 183.857, 600., 8., 
  7.429, 189.414, 4.401, 4.193, 13.683, 0.182, 0.169, 1.01, "", "", "", "", 
  "", "", "", "", "", "", "", "", "", "", "", "", "", "", "", "", "", "", "", 
  "", "", "", 76.85, 4.3851043*^7, 17.348, 29.1, 6.211, 3.857, 13913.839, 
  0.5, 278.364, 6.73, 0.7, 30.4, 83.741, 1.9, 76.88, 0.748}, 
 {"DZA", "Africa", "Algeria", "2020-05-25", 8503., 197., 186., 609., 9., 
  7.714, 193.906, 4.492, 4.242, 13.888, 0.205, 0.176, 0.99, "", "", "", "", 
  "", "", "", "", "", "", "", "", "", "", "", "", "", "", "", "", "", "", "", 
  "", "", "", 76.85, 4.3851043*^7, 17.348, 29.1, 6.211, 3.857, 13913.839, 
  0.5, 278.364, 6.73, 0.7, 30.4, 83.741, 1.9, 76.88, 0.748}, 
 {"DZA", "Africa", "Algeria", "2020-05-26", 8697., 194., 188.571, 617., 8., 
  8., 198.331, 4.424, 4.3, 14.07, 0.182, 0.182, 0.95, "", "", "", "", "", "", 
  "", "", "", "", "", "", "", "", "", "", "", "", "", "", "", "", "", "", "", 
  "", 76.85, 4.3851043*^7, 17.348, 29.1, 6.211, 3.857, 13913.839, 0.5, 
  278.364, 6.73, 0.7, 30.4, 83.741, 1.9, 76.88, 0.748}, 
 {"DZA", "Africa", "Algeria", "2020-05-27", 8857., 160., 187.857, 623., 6., 
  7.857, 201.979, 3.649, 4.284, 14.207, 0.137, 0.179, 0.9, "", "", "", "", 
  "", "", "", "", "", "", "", "", "", "", "", "", "", "", "", "", "", "", "", 
  "", "", "", 76.85, 4.3851043*^7, 17.348, 29.1, 6.211, 3.857, 13913.839, 
  0.5, 278.364, 6.73, 0.7, 30.4, 83.741, 1.9, 76.88, 0.748}, 
 {"DZA", "Africa", "Algeria", "2020-05-28", 8997., 140., 181.286, 630., 7., 
  7.857, 205.172, 3.193, 4.134, 14.367, 0.16, 0.179, 0.85, "", "", "", "", 
  "", "", "", "", "", "", "", "", "", "", "", "", "", "", "", "", "", "", "", 
  "", "", "", 76.85, 4.3851043*^7, 17.348, 29.1, 6.211, 3.857, 13913.839, 
  0.5, 278.364, 6.73, 0.7, 30.4, 83.741, 1.9, 76.88, 0.748}, 
 {"DZA", "Africa", "Algeria", "2020-05-29", 9134., 137., 173.714, 638., 8., 
  8., 208.296, 3.124, 3.961, 14.549, 0.182, 0.182, 0.82, "", "", "", "", "", 
  "", "", "", "", "", "", "", "", "", "", "", "", "", "", "", "", "", "", "", 
  "", "", 76.85, 4.3851043*^7, 17.348, 29.1, 6.211, 3.857, 13913.839, 0.5, 
  278.364, 6.73, 0.7, 30.4, 83.741, 1.9, 76.88, 0.748}, 
 {"DZA", "Africa", "Algeria", "2020-05-30", 9267., 133., 164.857, 646., 8., 
  7.714, 211.329, 3.033, 3.759, 14.732, 0.182, 0.176, 0.8, "", "", "", "", 
  "", "", "", "", "", "", "", "", "", "", "", "", "", "", "", "", "", "", "", 
  "", "", "", 76.85, 4.3851043*^7, 17.348, 29.1, 6.211, 3.857, 13913.839, 
  0.5, 278.364, 6.73, 0.7, 30.4, 83.741, 1.9, 76.88, 0.748}, 
 {"DZA", "Africa", "Algeria", "2020-05-31", 9394., 127., 155.429, 653., 7., 
  7.571, 214.225, 2.896, 3.544, 14.891, 0.16, 0.173, 0.78, "", "", "", "", 
  "", "", "", "", "", "", "", "", "", "", "", "", "", "", "", "", "", "", "", 
  "", "", "", 76.85, 4.3851043*^7, 17.348, 29.1, 6.211, 3.857, 13913.839, 
  0.5, 278.364, 6.73, 0.7, 30.4, 83.741, 1.9, 76.88, 0.748}, 
 {"DZA", "Africa", "Algeria", "2020-06-01", 9513., 119., 144.286, 661., 8., 
  7.429, 216.939, 2.714, 3.29, 15.074, 0.182, 0.169, 0.77, "", "", "", "", 
  "", "", "", "", "", "", "", "", "", "", "", "", "", "", "", "", "", "", "", 
  "", "", "", 76.85, 4.3851043*^7, 17.348, 29.1, 6.211, 3.857, 13913.839, 
  0.5, 278.364, 6.73, 0.7, 30.4, 83.741, 1.9, 76.88, 0.748}, 
 {"DZA", "Africa", "Algeria", "2020-06-02", 9626., 113., 132.714, 667., 6., 
  7.143, 219.516, 2.577, 3.026, 15.211, 0.137, 0.163, 0.76, "", "", "", "", 
  "", "", "", "", "", "", "", "", "", "", "", "", "", "", "", "", "", "", "", 
  "", "", "", 76.85, 4.3851043*^7, 17.348, 29.1, 6.211, 3.857, 13913.839, 
  0.5, 278.364, 6.73, 0.7, 30.4, 83.741, 1.9, 76.88, 0.748}, 
 {"DZA", "Africa", "Algeria", "2020-06-03", 9733., 107., 125.143, 673., 6., 
  7.143, 221.956, 2.44, 2.854, 15.347, 0.137, 0.163, 0.77, "", "", "", "", 
  "", "", "", "", "", "", "", "", "", "", "", "", "", "", "", "", "", "", "", 
  "", "", "", 76.85, 4.3851043*^7, 17.348, 29.1, 6.211, 3.857, 13913.839, 
  0.5, 278.364, 6.73, 0.7, 30.4, 83.741, 1.9, 76.88, 0.748}, 
 {"DZA", "Africa", "Algeria", "2020-06-04", 9831., 98., 119.143, 681., 8., 
  7.286, 224.191, 2.235, 2.717, 15.53, 0.182, 0.166, 0.77, "", "", "", "", 
  "", "", "", "", "", "", "", "", "", "", "", "", "", "", "", "", "", "", "", 
  "", "", "", 76.85, 4.3851043*^7, 17.348, 29.1, 6.211, 3.857, 13913.839, 
  0.5, 278.364, 6.73, 0.7, 30.4, 83.741, 1.9, 76.88, 0.748}, 
 {"DZA", "Africa", "Algeria", "2020-06-05", 9935., 104., 114.429, 690., 9., 
  7.429, 226.562, 2.372, 2.609, 15.735, 0.205, 0.169, 0.79, "", "", "", "", 
  "", "", "", "", "", "", "", "", "", "", "", "", "", "", "", "", "", "", "", 
  "", "", "", 76.85, 4.3851043*^7, 17.348, 29.1, 6.211, 3.857, 13913.839, 
  0.5, 278.364, 6.73, 0.7, 30.4, 83.741, 1.9, 76.88, 0.748}, 
 {"DZA", "Africa", "Algeria", "2020-06-06", 10050., 115., 111.857, 698., 8., 
  7.429, 229.185, 2.623, 2.551, 15.918, 0.182, 0.169, 0.81, "", "", "", "", 
  "", "", "", "", "", "", "", "", "", "", "", "", "", "", "", "", "", "", "", 
  "", "", "", 76.85, 4.3851043*^7, 17.348, 29.1, 6.211, 3.857, 13913.839, 
  0.5, 278.364, 6.73, 0.7, 30.4, 83.741, 1.9, 76.88, 0.748}, 
 {"DZA", "Africa", "Algeria", "2020-06-07", 10154., 104., 108.571, 707., 9., 
  7.714, 231.557, 2.372, 2.476, 16.123, 0.205, 0.176, 0.84, "", "", "", "", 
  "", "", "", "", "", "", "", "", "", "", "", "", "", "", "", "", "", "", "", 
  "", "", "", 76.85, 4.3851043*^7, 17.348, 29.1, 6.211, 3.857, 13913.839, 
  0.5, 278.364, 6.73, 0.7, 30.4, 83.741, 1.9, 76.88, 0.748}, 
 {"DZA", "Africa", "Algeria", "2020-06-08", 10265., 111., 107.429, 715., 8., 
  7.714, 234.088, 2.531, 2.45, 16.305, 0.182, 0.176, 0.86, "", "", "", "", 
  "", "", "", "", "", "", "", "", "", "", "", "", "", "", "", "", "", "", "", 
  "", "", "", 76.85, 4.3851043*^7, 17.348, 29.1, 6.211, 3.857, 13913.839, 
  0.5, 278.364, 6.73, 0.7, 30.4, 83.741, 1.9, 76.88, 0.748}, 
 {"DZA", "Africa", "Algeria", "2020-06-09", 10382., 117., 108., 724., 9., 
  8.143, 236.756, 2.668, 2.463, 16.51, 0.205, 0.186, 0.88, "", "", "", "", 
  "", "", "", "", "", "", "", "", "", "", "", "", "", "", "", "", "", "", "", 
  "", "", "", 76.85, 4.3851043*^7, 17.348, 29.1, 6.211, 3.857, 13913.839, 
  0.5, 278.364, 6.73, 0.7, 30.4, 83.741, 1.9, 76.88, 0.748}, 
 {"DZA", "Africa", "Algeria", "2020-06-10", 10484., 102., 107.286, 732., 8., 
  8.429, 239.082, 2.326, 2.447, 16.693, 0.182, 0.192, 0.89, "", "", "", "", 
  "", "", "", "", "", "", "", "", "", "", "", "", "", "", "", "", "", "", "", 
  "", "", "", 76.85, 4.3851043*^7, 17.348, 29.1, 6.211, 3.857, 13913.839, 
  0.5, 278.364, 6.73, 0.7, 30.4, 83.741, 1.9, 76.88, 0.748}, 
 {"DZA", "Africa", "Algeria", "2020-06-11", 10589., 105., 108.286, 741., 9., 
  8.571, 241.477, 2.394, 2.469, 16.898, 0.205, 0.195, 0.91, "", "", "", "", 
  "", "", "", "", "", "", "", "", "", "", "", "", "", "", "", "", "", "", "", 
  "", "", "", 76.85, 4.3851043*^7, 17.348, 29.1, 6.211, 3.857, 13913.839, 
  0.5, 278.364, 6.73, 0.7, 30.4, 83.741, 1.9, 76.88, 0.748}, 
 {"DZA", "Africa", "Algeria", "2020-06-12", 10698., 109., 109., 751., 10., 
  8.714, 243.962, 2.486, 2.486, 17.126, 0.228, 0.199, 0.92, "", "", "", "", 
  "", "", "", "", "", "", "", "", "", "", "", "", "", "", "", "", "", "", "", 
  "", "", "", 76.85, 4.3851043*^7, 17.348, 29.1, 6.211, 3.857, 13913.839, 
  0.5, 278.364, 6.73, 0.7, 30.4, 83.741, 1.9, 76.88, 0.748}, 
 {"DZA", "Africa", "Algeria", "2020-06-13", 10810., 112., 108.571, 760., 9., 
  8.857, 246.516, 2.554, 2.476, 17.331, 0.205, 0.202, 0.94, "", "", "", "", 
  "", "", "", "", "", "", "", "", "", "", "", "", "", "", "", "", "", "", "", 
  "", "", "", 76.85, 4.3851043*^7, 17.348, 29.1, 6.211, 3.857, 13913.839, 
  0.5, 278.364, 6.73, 0.7, 30.4, 83.741, 1.9, 76.88, 0.748}, 
 {"DZA", "Africa", "Algeria", "2020-06-14", 10919., 109., 109.286, 767., 7., 
  8.571, 249.002, 2.486, 2.492, 17.491, 0.16, 0.195, 0.96, "", "", "", "", 
  "", "", "", "", "", "", "", "", "", "", "", "", "", "", "", "", "", "", "", 
  "", "", "", 65.74, 4.3851043*^7, 17.348, 29.1, 6.211, 3.857, 13913.839, 
  0.5, 278.364, 6.73, 0.7, 30.4, 83.741, 1.9, 76.88, 0.748}, 
 {"DZA", "Africa", "Algeria", "2020-06-15", 11031., 112., 109.429, 777., 10., 
  8.857, 251.556, 2.554, 2.495, 17.719, 0.228, 0.202, 0.99, "", "", "", "", 
  "", "", "", "", "", "", "", "", "", "", "", "", "", "", "", "", "", "", "", 
  "", "", "", 65.74, 4.3851043*^7, 17.348, 29.1, 6.211, 3.857, 13913.839, 
  0.5, 278.364, 6.73, 0.7, 30.4, 83.741, 1.9, 76.88, 0.748}, 
 {"DZA", "Africa", "Algeria", "2020-06-16", 11147., 116., 109.286, 788., 11., 
  9.143, 254.201, 2.645, 2.492, 17.97, 0.251, 0.208, 1.02, "", "", "", "", 
  "", "", "", "", "", "", "", "", "", "", "", "", "", "", "", "", "", "", "", 
  "", "", "", 65.74, 4.3851043*^7, 17.348, 29.1, 6.211, 3.857, 13913.839, 
  0.5, 278.364, 6.73, 0.7, 30.4, 83.741, 1.9, 76.88, 0.748}, 
 {"DZA", "Africa", "Algeria", "2020-06-17", 11268., 121., 112., 799., 11., 
  9.571, 256.961, 2.759, 2.554, 18.221, 0.251, 0.218, 1.04, "", "", "", "", 
  "", "", "", "", "", "", "", "", "", "", "", "", "", "", "", "", "", "", "", 
  "", "", "", 65.74, 4.3851043*^7, 17.348, 29.1, 6.211, 3.857, 13913.839, 
  0.5, 278.364, 6.73, 0.7, 30.4, 83.741, 1.9, 76.88, 0.748}, 
 {"DZA", "Africa", "Algeria", "2020-06-18", 11385., 117., 113.714, 811., 12., 
  10., 259.629, 2.668, 2.593, 18.494, 0.274, 0.228, 1.06, "", "", "", "", "", 
  "", "", "", "", "", "", "", "", "", "", "", "", "", "", "", "", "", "", "", 
  "", "", 65.74, 4.3851043*^7, 17.348, 29.1, 6.211, 3.857, 13913.839, 0.5, 
  278.364, 6.73, 0.7, 30.4, 83.741, 1.9, 76.88, 0.748}, 
 {"DZA", "Africa", "Algeria", "2020-06-19", 11504., 119., 115.143, 825., 14., 
  10.571, 262.343, 2.714, 2.626, 18.814, 0.319, 0.241, 1.09, "", "", "", "", 
  "", "", "", "", "", "", "", "", "", "", "", "", "", "", "", "", "", "", "", 
  "", "", "", 65.74, 4.3851043*^7, 17.348, 29.1, 6.211, 3.857, 13913.839, 
  0.5, 278.364, 6.73, 0.7, 30.4, 83.741, 1.9, 76.88, 0.748}, 
 {"DZA", "Africa", "Algeria", "2020-06-20", 11631., 127., 117.286, 837., 12., 
  11., 265.239, 2.896, 2.675, 19.087, 0.274, 0.251, 1.13, "", "", "", "", "", 
  "", "", "", "", "", "", "", "", "", "", "", "", "", "", "", "", "", "", "", 
  "", "", 65.74, 4.3851043*^7, 17.348, 29.1, 6.211, 3.857, 13913.839, 0.5, 
  278.364, 6.73, 0.7, 30.4, 83.741, 1.9, 76.88, 0.748}, 
 {"DZA", "Africa", "Algeria", "2020-06-21", 11771., 140., 121.714, 845., 8., 
  11.143, 268.431, 3.193, 2.776, 19.27, 0.182, 0.254, 1.19, "", "", "", "", 
  "", "", "", "", "", "", "", "", "", "", "", "", "", "", "", "", "", "", "", 
  "", "", "", 65.74, 4.3851043*^7, 17.348, 29.1, 6.211, 3.857, 13913.839, 
  0.5, 278.364, 6.73, 0.7, 30.4, 83.741, 1.9, 76.88, 0.748}, 
 {"DZA", "Africa", "Algeria", "2020-06-22", 11920., 149., 127., 852., 7., 
  10.714, 271.829, 3.398, 2.896, 19.429, 0.16, 0.244, 1.25, "", "", "", "", 
  "", "", "", "", "", "", "", "", "", "", "", "", "", "", "", "", "", "", "", 
  "", "", "", 65.74, 4.3851043*^7, 17.348, 29.1, 6.211, 3.857, 13913.839, 
  0.5, 278.364, 6.73, 0.7, 30.4, 83.741, 1.9, 76.88, 0.748}, 
 {"DZA", "Africa", "Algeria", "2020-06-23", 12076., 156., 132.714, 861., 9., 
  10.429, 275.387, 3.557, 3.026, 19.635, 0.205, 0.238, 1.31, "", "", "", "", 
  "", "", "", "", "", "", "", "", "", "", "", "", "", "", "", "", "", "", "", 
  "", "", "", 65.74, 4.3851043*^7, 17.348, 29.1, 6.211, 3.857, 13913.839, 
  0.5, 278.364, 6.73, 0.7, 30.4, 83.741, 1.9, 76.88, 0.748}, 
 {"DZA", "Africa", "Algeria", "2020-06-24", 12248., 172., 140., 869., 8., 
  10., 279.309, 3.922, 3.193, 19.817, 0.182, 0.228, 1.38, "", "", "", "", "", 
  "", "", "", "", "", "", "", "", "", "", "", "", "", "", "", "", "", "", "", 
  "", "", 65.74, 4.3851043*^7, 17.348, 29.1, 6.211, 3.857, 13913.839, 0.5, 
  278.364, 6.73, 0.7, 30.4, 83.741, 1.9, 76.88, 0.748}, 
 {"DZA", "Africa", "Algeria", "2020-06-25", 12445., 197., 151.429, 878., 9., 
  9.571, 283.802, 4.492, 3.453, 20.022, 0.205, 0.218, 1.46, "", "", "", "", 
  "", "", "", "", "", "", "", "", "", "", "", "", "", "", "", "", "", "", "", 
  "", "", "", 65.74, 4.3851043*^7, 17.348, 29.1, 6.211, 3.857, 13913.839, 
  0.5, 278.364, 6.73, 0.7, 30.4, 83.741, 1.9, 76.88, 0.748}, 
 {"DZA", "Africa", "Algeria", "2020-06-26", 12685., 240., 168.714, 885., 7., 
  8.571, 289.275, 5.473, 3.847, 20.182, 0.16, 0.195, 1.53, "", "", "", "", 
  "", "", "", "", "", "", "", "", "", "", "", "", "", "", "", "", "", "", "", 
  "", "", "", 65.74, 4.3851043*^7, 17.348, 29.1, 6.211, 3.857, 13913.839, 
  0.5, 278.364, 6.73, 0.7, 30.4, 83.741, 1.9, 76.88, 0.748}, 
 {"DZA", "Africa", "Algeria", "2020-06-27", 12968., 283., 191., 892., 7., 
  7.857, 295.728, 6.454, 4.356, 20.342, 0.16, 0.179, 1.58, "", "", "", "", 
  "", "", "", "", "", "", "", "", "", "", "", "", "", "", "", "", "", "", "", 
  "", "", "", 65.74, 4.3851043*^7, 17.348, 29.1, 6.211, 3.857, 13913.839, 
  0.5, 278.364, 6.73, 0.7, 30.4, 83.741, 1.9, 76.88, 0.748}, 
 {"DZA", "Africa", "Algeria", "2020-06-28", 13273., 305., 214.571, 897., 5., 
  7.429, 302.684, 6.955, 4.893, 20.456, 0.114, 0.169, 1.59, "", "", "", "", 
  "", "", "", "", "", "", "", "", "", "", "", "", "", "", "", "", "", "", "", 
  "", "", "", 65.74, 4.3851043*^7, 17.348, 29.1, 6.211, 3.857, 13913.839, 
  0.5, 278.364, 6.73, 0.7, 30.4, 83.741, 1.9, 76.88, 0.748}, 
 {"DZA", "Africa", "Algeria", "2020-06-29", 13571., 298., 235.857, 905., 8., 
  7.571, 309.48, 6.796, 5.379, 20.638, 0.182, 0.173, 1.58, "", "", "", "", 
  "", "", "", "", "", "", "", "", "", "", "", "", "", "", "", "", "", "", "", 
  "", "", "", 65.74, 4.3851043*^7, 17.348, 29.1, 6.211, 3.857, 13913.839, 
  0.5, 278.364, 6.73, 0.7, 30.4, 83.741, 1.9, 76.88, 0.748}, 
 {"DZA", "Africa", "Algeria", "2020-06-30", 13907., 336., 261.571, 912., 7., 
  7.286, 317.142, 7.662, 5.965, 20.798, 0.16, 0.166, 1.57, "", "", "", "", 
  "", "", "", "", "", "", "", "", "", "", "", "", "", "", "", "", "", "", "", 
  "", "", "", 65.74, 4.3851043*^7, 17.348, 29.1, 6.211, 3.857, 13913.839, 
  0.5, 278.364, 6.73, 0.7, 30.4, 83.741, 1.9, 76.88, 0.748}, 
 {"DZA", "Africa", "Algeria", "2020-07-01", 14272., 365., 289.143, 920., 8., 
  7.286, 325.465, 8.324, 6.594, 20.98, 0.182, 0.166, 1.56, "", "", "", "", 
  "", "", "", "", "", "", "", "", "", "", "", "", "", "", "", "", "", "", "", 
  "", "", "", 65.74, 4.3851043*^7, 17.348, 29.1, 6.211, 3.857, 13913.839, 
  0.5, 278.364, 6.73, 0.7, 30.4, 83.741, 1.9, 76.88, 0.748}, 
 {"DZA", "Africa", "Algeria", "2020-07-02", 14657., 385., 316., 928., 8., 
  7.143, 334.245, 8.78, 7.206, 21.163, 0.182, 0.163, 1.54, "", "", "", "", 
  "", "", "", "", "", "", "", "", "", "", "", "", "", "", "", "", "", "", "", 
  "", "", "", 65.74, 4.3851043*^7, 17.348, 29.1, 6.211, 3.857, 13913.839, 
  0.5, 278.364, 6.73, 0.7, 30.4, 83.741, 1.9, 76.88, 0.748}, 
 {"DZA", "Africa", "Algeria", "2020-07-03", 15070., 413., 340.714, 937., 9., 
  7.429, 343.663, 9.418, 7.77, 21.368, 0.205, 0.169, 1.51, "", "", "", "", 
  "", "", "", "", "", "", "", "", "", "", "", "", "", "", "", "", "", "", "", 
  "", "", "", 65.74, 4.3851043*^7, 17.348, 29.1, 6.211, 3.857, 13913.839, 
  0.5, 278.364, 6.73, 0.7, 30.4, 83.741, 1.9, 76.88, 0.748}, 
 {"DZA", "Africa", "Algeria", "2020-07-04", 15500., 430., 361.714, 946., 9., 
  7.714, 353.469, 9.806, 8.249, 21.573, 0.205, 0.176, 1.47, "", "", "", "", 
  "", "", "", "", "", "", "", "", "", "", "", "", "", "", "", "", "", "", "", 
  "", "", "", 65.74, 4.3851043*^7, 17.348, 29.1, 6.211, 3.857, 13913.839, 
  0.5, 278.364, 6.73, 0.7, 30.4, 83.741, 1.9, 76.88, 0.748}, 
 {"DZA", "Africa", "Algeria", "2020-07-05", 15941., 441., 381.143, 952., 6., 
  7.857, 363.526, 10.057, 8.692, 21.71, 0.137, 0.179, 1.43, "", "", "", "", 
  "", "", "", "", "", "", "", "", "", "", "", "", "", "", "", "", "", "", "", 
  "", "", "", 65.74, 4.3851043*^7, 17.348, 29.1, 6.211, 3.857, 13913.839, 
  0.5, 278.364, 6.73, 0.7, 30.4, 83.741, 1.9, 76.88, 0.748}, 
 {"DZA", "Africa", "Algeria", "2020-07-06", 16404., 463., 404.714, 959., 7., 
  7.714, 374.085, 10.558, 9.229, 21.869, 0.16, 0.176, 1.4, "", "", "", "", 
  "", "", "", "", "", "", "", "", "", "", "", "", "", "", "", "", "", "", "", 
  "", "", "", 65.74, 4.3851043*^7, 17.348, 29.1, 6.211, 3.857, 13913.839, 
  0.5, 278.364, 6.73, 0.7, 30.4, 83.741, 1.9, 76.88, 0.748}, 
 {"DZA", "Africa", "Algeria", "2020-07-07", 16879., 475., 424.571, 968., 9., 
  8., 384.917, 10.832, 9.682, 22.075, 0.205, 0.182, 1.35, "", "", "", "", "", 
  "", "", "", "", "", "", "", "", "", "", "", "", "", "", "", "", "", "", "", 
  "", "", 65.74, 4.3851043*^7, 17.348, 29.1, 6.211, 3.857, 13913.839, 0.5, 
  278.364, 6.73, 0.7, 30.4, 83.741, 1.9, 76.88, 0.748}, 
 {"DZA", "Africa", "Algeria", "2020-07-08", 17348., 469., 439.429, 978., 10., 
  8.286, 395.612, 10.695, 10.021, 22.303, 0.228, 0.189, 1.3, "", "", "", "", 
  "", "", "", "", "", "", "", "", "", "", "", "", "", "", "", "", "", "", "", 
  "", "", "", 65.74, 4.3851043*^7, 17.348, 29.1, 6.211, 3.857, 13913.839, 
  0.5, 278.364, 6.73, 0.7, 30.4, 83.741, 1.9, 76.88, 0.748}, 
 {"DZA", "Africa", "Algeria", "2020-07-09", 17808., 460., 450.143, 988., 10., 
  8.571, 406.102, 10.49, 10.265, 22.531, 0.228, 0.195, 1.26, "", "", "", "", 
  "", "", "", "", "", "", "", "", "", "", "", "", "", "", "", "", "", "", "", 
  "", "", "", 65.74, 4.3851043*^7, 17.348, 29.1, 6.211, 3.857, 13913.839, 
  0.5, 278.364, 6.73, 0.7, 30.4, 83.741, 1.9, 76.88, 0.748}, 
 {"DZA", "Africa", "Algeria", "2020-07-10", 18242., 434., 453.143, 996., 8., 
  8.429, 415.999, 9.897, 10.334, 22.713, 0.182, 0.192, 1.23, "", "", "", "", 
  "", "", "", "", "", "", "", "", "", "", "", "", "", "", "", "", "", "", "", 
  "", "", "", 74.07, 4.3851043*^7, 17.348, 29.1, 6.211, 3.857, 13913.839, 
  0.5, 278.364, 6.73, 0.7, 30.4, 83.741, 1.9, 76.88, 0.748}, 
 {"DZA", "Africa", "Algeria", "2020-07-11", 18712., 470., 458.857, 1004., 8., 
  8.286, 426.717, 10.718, 10.464, 22.896, 0.182, 0.189, 1.21, "", "", "", "", 
  "", "", "", "", "", "", "", "", "", "", "", "", "", "", "", "", "", "", "", 
  "", "", "", 74.07, 4.3851043*^7, 17.348, 29.1, 6.211, 3.857, 13913.839, 
  0.5, 278.364, 6.73, 0.7, 30.4, 83.741, 1.9, 76.88, 0.748}, 
 {"DZA", "Africa", "Algeria", "2020-07-12", 19195., 483., 464.857, 1011., 7., 
  8.429, 437.732, 11.015, 10.601, 23.055, 0.16, 0.192, 1.21, "", "", "", "", 
  "", "", "", "", "", "", "", "", "", "", "", "", "", "", "", "", "", "", "", 
  "", "", "", 74.07, 4.3851043*^7, 17.348, 29.1, 6.211, 3.857, 13913.839, 
  0.5, 278.364, 6.73, 0.7, 30.4, 83.741, 1.9, 76.88, 0.748}, 
 {"DZA", "Africa", "Algeria", "2020-07-13", 19689., 494., 469.286, 1018., 7., 
  8.429, 448.997, 11.265, 10.702, 23.215, 0.16, 0.192, 1.21, "", "", "", "", 
  "", "", "", "", "", "", "", "", "", "", "", "", "", "", "", "", "", "", "", 
  "", "", "", 74.07, 4.3851043*^7, 17.348, 29.1, 6.211, 3.857, 13913.839, 
  0.5, 278.364, 6.73, 0.7, 30.4, 83.741, 1.9, 76.88, 0.748}, 
 {"DZA", "Africa", "Algeria", "2020-07-14", 20216., 527., 476.714, 1028., 
  10., 8.571, 461.015, 12.018, 10.871, 23.443, 0.228, 0.195, 1.22, "", "", 
  "", "", "", "", "", "", "", "", "", "", "", "", "", "", "", "", "", "", "", 
  "", "", "", "", "", 74.07, 4.3851043*^7, 17.348, 29.1, 6.211, 3.857, 
  13913.839, 0.5, 278.364, 6.73, 0.7, 30.4, 83.741, 1.9, 76.88, 0.748}, 
 {"DZA", "Africa", "Algeria", "2020-07-15", 20770., 554., 488.857, 1040., 
  12., 8.857, 473.649, 12.634, 11.148, 23.717, 0.274, 0.202, 1.22, "", "", 
  "", "", "", "", "", "", "", "", "", "", "", "", "", "", "", "", "", "", "", 
  "", "", "", "", "", 74.07, 4.3851043*^7, 17.348, 29.1, 6.211, 3.857, 
  13913.839, 0.5, 278.364, 6.73, 0.7, 30.4, 83.741, 1.9, 76.88, 0.748}, 
 {"DZA", "Africa", "Algeria", "2020-07-16", 21355., 585., 506.714, 1052., 
  12., 9.143, 486.99, 13.341, 11.555, 23.99, 0.274, 0.208, 1.22, "", "", "", 
  "", "", "", "", "", "", "", "", "", "", "", "", "", "", "", "", "", "", "", 
  "", "", "", "", 74.07, 4.3851043*^7, 17.348, 29.1, 6.211, 3.857, 13913.839, 
  0.5, 278.364, 6.73, 0.7, 30.4, 83.741, 1.9, 76.88, 0.748}, 
 {"DZA", "Africa", "Algeria", "2020-07-17", 21948., 593., 529.429, 1057., 5., 
  8.714, 500.513, 13.523, 12.073, 24.104, 0.114, 0.199, 1.2, "", "", "", "", 
  "", "", "", "", "", "", "", "", "", "", "", "", "", "", "", "", "", "", "", 
  "", "", "", 74.07, 4.3851043*^7, 17.348, 29.1, 6.211, 3.857, 13913.839, 
  0.5, 278.364, 6.73, 0.7, 30.4, 83.741, 1.9, 76.88, 0.748}, 
 {"DZA", "Africa", "Algeria", "2020-07-18", 22549., 601., 548.143, 1068., 
  11., 9.143, 514.218, 13.705, 12.5, 24.355, 0.251, 0.208, 1.18, "", "", "", 
  "", "", "", "", "", "", "", "", "", "", "", "", "", "", "", "", "", "", "", 
  "", "", "", "", 74.07, 4.3851043*^7, 17.348, 29.1, 6.211, 3.857, 13913.839, 
  0.5, 278.364, 6.73, 0.7, 30.4, 83.741, 1.9, 76.88, 0.748}, 
 {"DZA", "Africa", "Algeria", "2020-07-19", 23084., 535., 555.571, 1078., 
  10., 9.571, 526.418, 12.2, 12.67, 24.583, 0.228, 0.218, 1.16, "", "", "", 
  "", "", "", "", "", "", "", "", "", "", "", "", "", "", "", "", "", "", "", 
  "", "", "", "", 74.07, 4.3851043*^7, 17.348, 29.1, 6.211, 3.857, 13913.839, 
  0.5, 278.364, 6.73, 0.7, 30.4, 83.741, 1.9, 76.88, 0.748}, 
 {"DZA", "Africa", "Algeria", "2020-07-20", 23691., 607., 571.714, 1087., 9., 
  9.857, 540.261, 13.842, 13.038, 24.788, 0.205, 0.225, 1.15, "", "", "", "", 
  "", "", "", "", "", "", "", "", "", "", "", "", "", "", "", "", "", "", "", 
  "", "", "", 74.07, 4.3851043*^7, 17.348, 29.1, 6.211, 3.857, 13913.839, 
  0.5, 278.364, 6.73, 0.7, 30.4, 83.741, 1.9, 76.88, 0.748}, 
 {"DZA", "Africa", "Algeria", "2020-07-21", 24278., 587., 580.286, 1100., 
  13., 10.286, 553.647, 13.386, 13.233, 25.085, 0.296, 0.235, 1.14, "", "", 
  "", "", "", "", "", "", "", "", "", "", "", "", "", "", "", "", "", "", "", 
  "", "", "", "", "", 74.07, 4.3851043*^7, 17.348, 29.1, 6.211, 3.857, 
  13913.839, 0.5, 278.364, 6.73, 0.7, 30.4, 83.741, 1.9, 76.88, 0.748}, 
 {"DZA", "Africa", "Algeria", "2020-07-22", 24872., 594., 586., 1111., 11., 
  10.143, 567.193, 13.546, 13.363, 25.336, 0.251, 0.231, 1.13, "", "", "", 
  "", "", "", "", "", "", "", "", "", "", "", "", "", "", "", "", "", "", "", 
  "", "", "", "", 74.07, 4.3851043*^7, 17.348, 29.1, 6.211, 3.857, 13913.839, 
  0.5, 278.364, 6.73, 0.7, 30.4, 83.741, 1.9, 76.88, 0.748}, 
 {"DZA", "Africa", "Algeria", "2020-07-23", 25484., 612., 589.857, 1124., 
  13., 10.286, 581.149, 13.956, 13.451, 25.632, 0.296, 0.235, 1.12, "", "", 
  "", "", "", "", "", "", "", "", "", "", "", "", "", "", "", "", "", "", "", 
  "", "", "", "", "", 74.07, 4.3851043*^7, 17.348, 29.1, 6.211, 3.857, 
  13913.839, 0.5, 278.364, 6.73, 0.7, 30.4, 83.741, 1.9, 76.88, 0.748}, 
 {"DZA", "Africa", "Algeria", "2020-07-24", 26159., 675., 601.571, 1136., 
  12., 11.286, 596.542, 15.393, 13.719, 25.906, 0.274, 0.257, 1.11, "", "", 
  "", "", "", "", "", "", "", "", "", "", "", "", "", "", "", "", "", "", "", 
  "", "", "", "", "", 74.07, 4.3851043*^7, 17.348, 29.1, 6.211, 3.857, 
  13913.839, 0.5, 278.364, 6.73, 0.7, 30.4, 83.741, 1.9, 76.88, 0.748}, 
 {"DZA", "Africa", "Algeria", "2020-07-25", 26764., 605., 602.143, 1146., 
  10., 11.143, 610.339, 13.797, 13.732, 26.134, 0.228, 0.254, 1.09, "", "", 
  "", "", "", "", "", "", "", "", "", "", "", "", "", "", "", "", "", "", "", 
  "", "", "", "", "", 74.07, 4.3851043*^7, 17.348, 29.1, 6.211, 3.857, 
  13913.839, 0.5, 278.364, 6.73, 0.7, 30.4, 83.741, 1.9, 76.88, 0.748}, 
 {"DZA", "Africa", "Algeria", "2020-07-26", 27357., 593., 610.429, 1155., 9., 
  11., 623.862, 13.523, 13.921, 26.339, 0.205, 0.251, 1.08, "", "", "", "", 
  "", "", "", "", "", "", "", "", "", "", "", "", "", "", "", "", "", "", "", 
  "", "", "", 74.07, 4.3851043*^7, 17.348, 29.1, 6.211, 3.857, 13913.839, 
  0.5, 278.364, 6.73, 0.7, 30.4, 83.741, 1.9, 76.88, 0.748}, 
 {"DZA", "Africa", "Algeria", "2020-07-27", 27973., 616., 611.714, 1163., 8., 
  10.857, 637.91, 14.048, 13.95, 26.522, 0.182, 0.248, 1.06, "", "", "", "", 
  "", "", "", "", "", "", "", "", "", "", "", "", "", "", "", "", "", "", "", 
  "", "", "", 79.63, 4.3851043*^7, 17.348, 29.1, 6.211, 3.857, 13913.839, 
  0.5, 278.364, 6.73, 0.7, 30.4, 83.741, 1.9, 76.88, 0.748}, 
 {"DZA", "Africa", "Algeria", "2020-07-28", 28615., 642., 619.571, 1174., 
  11., 10.571, 652.55, 14.64, 14.129, 26.772, 0.251, 0.241, 1.05, "", "", "", 
  "", "", "", "", "", "", "", "", "", "", "", "", "", "", "", "", "", "", "", 
  "", "", "", "", 79.63, 4.3851043*^7, 17.348, 29.1, 6.211, 3.857, 13913.839, 
  0.5, 278.364, 6.73, 0.7, 30.4, 83.741, 1.9, 76.88, 0.748}, 
 {"DZA", "Africa", "Algeria", "2020-07-29", 29229., 614., 622.429, 1186., 
  12., 10.714, 666.552, 14.002, 14.194, 27.046, 0.274, 0.244, 1.02, "", "", 
  "", "", "", "", "", "", "", "", "", "", "", "", "", "", "", "", "", "", "", 
  "", "", "", "", "", 79.63, 4.3851043*^7, 17.348, 29.1, 6.211, 3.857, 
  13913.839, 0.5, 278.364, 6.73, 0.7, 30.4, 83.741, 1.9, 76.88, 0.748}, 
 {"DZA", "Africa", "Algeria", "2020-07-30", 29831., 602., 621., 1200., 14., 
  10.857, 680.28, 13.728, 14.162, 27.365, 0.319, 0.248, 1., "", "", "", "", 
  "", "", "", "", "", "", "", "", "", "", "", "", "", "", "", "", "", "", "", 
  "", "", "", 79.63, 4.3851043*^7, 17.348, 29.1, 6.211, 3.857, 13913.839, 
  0.5, 278.364, 6.73, 0.7, 30.4, 83.741, 1.9, 76.88, 0.748}, 
 {"DZA", "Africa", "Algeria", "2020-07-31", 30394., 563., 605., 1210., 10., 
  10.571, 693.119, 12.839, 13.797, 27.593, 0.228, 0.241, 0.97, "", "", "", 
  "", "", "", "", "", "", "", "", "", "", "", "", "", "", "", "", "", "", "", 
  "", "", "", "", 79.63, 4.3851043*^7, 17.348, 29.1, 6.211, 3.857, 13913.839, 
  0.5, 278.364, 6.73, 0.7, 30.4, 83.741, 1.9, 76.88, 0.748}, 
 {"DZA", "Africa", "Algeria", "2020-08-01", 30950., 556., 598., 1223., 13., 
  11., 705.798, 12.679, 13.637, 27.89, 0.296, 0.251, 0.96, "", "", "", "", 
  "", "", "", "", "", "", "", "", "", "", "", "", "", "", "", "", "", "", "", 
  "", "", "", 79.63, 4.3851043*^7, 17.348, 29.1, 6.211, 3.857, 13913.839, 
  0.5, 278.364, 6.73, 0.7, 30.4, 83.741, 1.9, 76.88, 0.748}, 
 {"DZA", "Africa", "Algeria", "2020-08-02", 31465., 515., 586.857, 1231., 8., 
  10.857, 717.543, 11.744, 13.383, 28.072, 0.182, 0.248, 0.95, "", "", "", 
  "", "", "", "", "", "", "", "", "", "", "", "", "", "", "", "", "", "", "", 
  "", "", "", "", 79.63, 4.3851043*^7, 17.348, 29.1, 6.211, 3.857, 13913.839, 
  0.5, 278.364, 6.73, 0.7, 30.4, 83.741, 1.9, 76.88, 0.748}, 
 {"DZA", "Africa", "Algeria", "2020-08-03", 31972., 507., 571.286, 1239., 8., 
  10.857, 729.105, 11.562, 13.028, 28.255, 0.182, 0.248, 0.94, "", "", "", 
  "", "", "", "", "", "", "", "", "", "", "", "", "", "", "", "", "", "", "", 
  "", "", "", "", 79.63, 4.3851043*^7, 17.348, 29.1, 6.211, 3.857, 13913.839, 
  0.5, 278.364, 6.73, 0.7, 30.4, 83.741, 1.9, 76.88, 0.748}, 
 {"DZA", "Africa", "Algeria", "2020-08-04", 32504., 532., 555.571, 1248., 9., 
  10.571, 741.237, 12.132, 12.67, 28.46, 0.205, 0.241, 0.95, "", "", "", "", 
  "", "", "", "", "", "", "", "", "", "", "", "", "", "", "", "", "", "", "", 
  "", "", "", 79.63, 4.3851043*^7, 17.348, 29.1, 6.211, 3.857, 13913.839, 
  0.5, 278.364, 6.73, 0.7, 30.4, 83.741, 1.9, 76.88, 0.748}, 
 {"DZA", "Africa", "Algeria", "2020-08-05", 33055., 551., 546.571, 1261., 
  13., 10.714, 753.802, 12.565, 12.464, 28.756, 0.296, 0.244, 0.95, "", "", 
  "", "", "", "", "", "", "", "", "", "", "", "", "", "", "", "", "", "", "", 
  "", "", "", "", "", 79.63, 4.3851043*^7, 17.348, 29.1, 6.211, 3.857, 
  13913.839, 0.5, 278.364, 6.73, 0.7, 30.4, 83.741, 1.9, 76.88, 0.748}, 
 {"DZA", "Africa", "Algeria", "2020-08-06", 33626., 571., 542.143, 1273., 
  12., 10.429, 766.823, 13.021, 12.363, 29.03, 0.274, 0.238, 0.95, "", "", 
  "", "", "", "", "", "", "", "", "", "", "", "", "", "", "", "", "", "", "", 
  "", "", "", "", "", 79.63, 4.3851043*^7, 17.348, 29.1, 6.211, 3.857, 
  13913.839, 0.5, 278.364, 6.73, 0.7, 30.4, 83.741, 1.9, 76.88, 0.748}, 
 {"DZA", "Africa", "Algeria", "2020-08-07", 34155., 529., 537.286, 1282., 9., 
  10.286, 778.887, 12.064, 12.253, 29.235, 0.205, 0.235, 0.95, "", "", "", 
  "", "", "", "", "", "", "", "", "", "", "", "", "", "", "", "", "", "", "", 
  "", "", "", "", 79.63, 4.3851043*^7, 17.348, 29.1, 6.211, 3.857, 13913.839, 
  0.5, 278.364, 6.73, 0.7, 30.4, 83.741, 1.9, 76.88, 0.748}, 
 {"DZA", "Africa", "Algeria", "2020-08-08", 34693., 538., 534.714, 1293., 
  11., 10., 791.156, 12.269, 12.194, 29.486, 0.251, 0.228, 0.94, "", "", "", 
  "", "", "", "", "", "", "", "", "", "", "", "", "", "", "", "", "", "", "", 
  "", "", "", "", 87.96, 4.3851043*^7, 17.348, 29.1, 6.211, 3.857, 13913.839, 
  0.5, 278.364, 6.73, 0.7, 30.4, 83.741, 1.9, 76.88, 0.748}, 
 {"DZA", "Africa", "Algeria", "2020-08-09", 35160., 467., 527.857, 1302., 9., 
  10.143, 801.805, 10.65, 12.038, 29.691, 0.205, 0.231, 0.94, "", "", "", "", 
  "", "", "", "", "", "", "", "", "", "", "", "", "", "", "", "", "", "", "", 
  "", "", "", 87.96, 4.3851043*^7, 17.348, 29.1, 6.211, 3.857, 13913.839, 
  0.5, 278.364, 6.73, 0.7, 30.4, 83.741, 1.9, 76.88, 0.748}, 
 {"DZA", "Africa", "Algeria", "2020-08-10", 35712., 552., 534.286, 1312., 
  10., 10.429, 814.393, 12.588, 12.184, 29.919, 0.228, 0.238, 0.94, "", "", 
  "", "", "", "", "", "", "", "", "", "", "", "", "", "", "", "", "", "", "", 
  "", "", "", "", "", 85.19, 4.3851043*^7, 17.348, 29.1, 6.211, 3.857, 
  13913.839, 0.5, 278.364, 6.73, 0.7, 30.4, 83.741, 1.9, 76.88, 0.748}, 
 {"DZA", "Africa", "Algeria", "2020-08-11", 36204., 492., 528.571, 1322., 
  10., 10.571, 825.613, 11.22, 12.054, 30.148, 0.228, 0.241, 0.93, "", "", 
  "", "", "", "", "", "", "", "", "", "", "", "", "", "", "", "", "", "", "", 
  "", "", "", "", "", 85.19, 4.3851043*^7, 17.348, 29.1, 6.211, 3.857, 
  13913.839, 0.5, 278.364, 6.73, 0.7, 30.4, 83.741, 1.9, 76.88, 0.748}, 
 {"DZA", "Africa", "Algeria", "2020-08-12", 36699., 495., 520.571, 1333., 
  11., 10.286, 836.901, 11.288, 11.871, 30.398, 0.251, 0.235, 0.92, "", "", 
  "", "", "", "", "", "", "", "", "", "", "", "", "", "", "", "", "", "", "", 
  "", "", "", "", "", 85.19, 4.3851043*^7, 17.348, 29.1, 6.211, 3.857, 
  13913.839, 0.5, 278.364, 6.73, 0.7, 30.4, 83.741, 1.9, 76.88, 0.748}, 
 {"DZA", "Africa", "Algeria", "2020-08-13", 37187., 488., 508.714, 1341., 8., 
  9.714, 848.03, 11.129, 11.601, 30.581, 0.182, 0.222, 0.91, "", "", "", "", 
  "", "", "", "", "", "", "", "", "", "", "", "", "", "", "", "", "", "", "", 
  "", "", "", 85.19, 4.3851043*^7, 17.348, 29.1, 6.211, 3.857, 13913.839, 
  0.5, 278.364, 6.73, 0.7, 30.4, 83.741, 1.9, 76.88, 0.748}, 
 {"DZA", "Africa", "Algeria", "2020-08-14", 37664., 477., 501.286, 1351., 
  10., 9.857, 858.908, 10.878, 11.432, 30.809, 0.228, 0.225, 0.91, "", "", 
  "", "", "", "", "", "", "", "", "", "", "", "", "", "", "", "", "", "", "", 
  "", "", "", "", "", 85.19, 4.3851043*^7, 17.348, 29.1, 6.211, 3.857, 
  13913.839, 0.5, 278.364, 6.73, 0.7, 30.4, 83.741, 1.9, 76.88, 0.748}, 
 {"DZA", "Africa", "Algeria", "2020-08-15", 38133., 469., 491.429, 1360., 9., 
  9.571, 869.603, 10.695, 11.207, 31.014, 0.205, 0.218, 0.9, "", "", "", "", 
  "", "", "", "", "", "", "", "", "", "", "", "", "", "", "", "", "", "", "", 
  "", "", "", 68.52, 4.3851043*^7, 17.348, 29.1, 6.211, 3.857, 13913.839, 
  0.5, 278.364, 6.73, 0.7, 30.4, 83.741, 1.9, 76.88, 0.748}, 
 {"DZA", "Africa", "Algeria", "2020-08-16", 38583., 450., 489., 1370., 10., 
  9.714, 879.865, 10.262, 11.151, 31.242, 0.228, 0.222, 0.89, "", "", "", "", 
  "", "", "", "", "", "", "", "", "", "", "", "", "", "", "", "", "", "", "", 
  "", "", "", 68.52, 4.3851043*^7, 17.348, 29.1, 6.211, 3.857, 13913.839, 
  0.5, 278.364, 6.73, 0.7, 30.4, 83.741, 1.9, 76.88, 0.748}, 
 {"DZA", "Africa", "Algeria", "2020-08-17", 39025., 442., 473.286, 1379., 9., 
  9.571, 889.945, 10.08, 10.793, 31.447, 0.205, 0.218, 0.88, "", "", "", "", 
  "", "", "", "", "", "", "", "", "", "", "", "", "", "", "", "", "", "", "", 
  "", "", "", 68.52, 4.3851043*^7, 17.348, 29.1, 6.211, 3.857, 13913.839, 
  0.5, 278.364, 6.73, 0.7, 30.4, 83.741, 1.9, 76.88, 0.748}, 
 {"DZA", "Africa", "Algeria", "2020-08-18", 39444., 419., 462.857, 1391., 
  12., 9.857, 899.5, 9.555, 10.555, 31.721, 0.274, 0.225, 0.87, "", "", "", 
  "", "", "", "", "", "", "", "", "", "", "", "", "", "", "", "", "", "", "", 
  "", "", "", "", 79.63, 4.3851043*^7, 17.348, 29.1, 6.211, 3.857, 13913.839, 
  0.5, 278.364, 6.73, 0.7, 30.4, 83.741, 1.9, 76.88, 0.748}, 
 {"DZA", "Africa", "Algeria", "2020-08-19", 39847., 403., 449.714, 1402., 
  11., 9.857, 908.69, 9.19, 10.255, 31.972, 0.251, 0.225, 0.87, "", "", "", 
  "", "", "", "", "", "", "", "", "", "", "", "", "", "", "", "", "", "", "", 
  "", "", "", "", 79.63, 4.3851043*^7, 17.348, 29.1, 6.211, 3.857, 13913.839, 
  0.5, 278.364, 6.73, 0.7, 30.4, 83.741, 1.9, 76.88, 0.748}, 
 {"DZA", "Africa", "Algeria", "2020-08-20", 40258., 411., 438.714, 1411., 9., 
  10., 918.063, 9.373, 10.005, 32.177, 0.205, 0.228, 0.87, "", "", "", "", 
  "", "", "", "", "", "", "", "", "", "", "", "", "", "", "", "", "", "", "", 
  "", "", "", 79.63, 4.3851043*^7, 17.348, 29.1, 6.211, 3.857, 13913.839, 
  0.5, 278.364, 6.73, 0.7, 30.4, 83.741, 1.9, 76.88, 0.748}, 
 {"DZA", "Africa", "Algeria", "2020-08-21", 40667., 409., 429., 1418., 7., 
  9.571, 927.39, 9.327, 9.783, 32.337, 0.16, 0.218, 0.88, "", "", "", "", "", 
  "", "", "", "", "", "", "", "", "", "", "", "", "", "", "", "", "", "", "", 
  "", "", 79.63, 4.3851043*^7, 17.348, 29.1, 6.211, 3.857, 13913.839, 0.5, 
  278.364, 6.73, 0.7, 30.4, 83.741, 1.9, 76.88, 0.748}, 
 {"DZA", "Africa", "Algeria", "2020-08-22", 41068., 401., 419.286, 1424., 6., 
  9.143, 936.534, 9.145, 9.562, 32.474, 0.137, 0.208, 0.88, "", "", "", "", 
  "", "", "", "", "", "", "", "", "", "", "", "", "", "", "", "", "", "", "", 
  "", "", "", 79.63, 4.3851043*^7, 17.348, 29.1, 6.211, 3.857, 13913.839, 
  0.5, 278.364, 6.73, 0.7, 30.4, 83.741, 1.9, 76.88, 0.748}, 
 {"DZA", "Africa", "Algeria", "2020-08-23", 41460., 392., 411., 1435., 11., 
  9.286, 945.474, 8.939, 9.373, 32.724, 0.251, 0.212, 0.89, "", "", "", "", 
  "", "", "", "", "", "", "", "", "", "", "", "", "", "", "", "", "", "", "", 
  "", "", "", 79.63, 4.3851043*^7, 17.348, 29.1, 6.211, 3.857, 13913.839, 
  0.5, 278.364, 6.73, 0.7, 30.4, 83.741, 1.9, 76.88, 0.748}, 
 {"DZA", "Africa", "Algeria", "2020-08-24", 41858., 398., 404.714, 1446., 
  11., 9.571, 954.55, 9.076, 9.229, 32.975, 0.251, 0.218, 0.89, "", "", "", 
  "", "", "", "", "", "", "", "", "", "", "", "", "", "", "", "", "", "", "", 
  "", "", "", "", 79.63, 4.3851043*^7, 17.348, 29.1, 6.211, 3.857, 13913.839, 
  0.5, 278.364, 6.73, 0.7, 30.4, 83.741, 1.9, 76.88, 0.748}, 
 {"DZA", "Africa", "Algeria", "2020-08-25", 42228., 370., 397.714, 1456., 
  10., 9.286, 962.987, 8.438, 9.07, 33.203, 0.228, 0.212, 0.89, "", "", "", 
  "", "", "", "", "", "", "", "", "", "", "", "", "", "", "", "", "", "", "", 
  "", "", "", "", 79.63, 4.3851043*^7, 17.348, 29.1, 6.211, 3.857, 13913.839, 
  0.5, 278.364, 6.73, 0.7, 30.4, 83.741, 1.9, 76.88, 0.748}, 
 {"DZA", "Africa", "Algeria", "2020-08-26", 42619., 391., 396., 1465., 9., 
  9., 971.904, 8.917, 9.031, 33.409, 0.205, 0.205, 0.9, "", "", "", "", "", 
  "", "", "", "", "", "", "", "", "", "", "", "", "", "", "", "", "", "", "", 
  "", "", 79.63, 4.3851043*^7, 17.348, 29.1, 6.211, 3.857, 13913.839, 0.5, 
  278.364, 6.73, 0.7, 30.4, 83.741, 1.9, 76.88, 0.748}, 
 {"DZA", "Africa", "Algeria", "2020-08-27", 43016., 397., 394., 1475., 10., 
  9.143, 980.957, 9.053, 8.985, 33.637, 0.228, 0.208, 0.9, "", "", "", "", 
  "", "", "", "", "", "", "", "", "", "", "", "", "", "", "", "", "", "", "", 
  "", "", "", 79.63, 4.3851043*^7, 17.348, 29.1, 6.211, 3.857, 13913.839, 
  0.5, 278.364, 6.73, 0.7, 30.4, 83.741, 1.9, 76.88, 0.748}, 
 {"DZA", "Africa", "Algeria", "2020-08-28", 43403., 387., 390.857, 1483., 8., 
  9.286, 989.783, 8.825, 8.913, 33.819, 0.182, 0.212, 0.9, "", "", "", "", 
  "", "", "", "", "", "", "", "", "", "", "", "", "", "", "", "", "", "", "", 
  "", "", "", 79.63, 4.3851043*^7, 17.348, 29.1, 6.211, 3.857, 13913.839, 
  0.5, 278.364, 6.73, 0.7, 30.4, 83.741, 1.9, 76.88, 0.748}, 
 {"DZA", "Africa", "Algeria", "2020-08-29", 43781., 378., 387.571, 1491., 8., 
  9.571, 998.403, 8.62, 8.838, 34.001, 0.182, 0.218, 0.9, "", "", "", "", "", 
  "", "", "", "", "", "", "", "", "", "", "", "", "", "", "", "", "", "", "", 
  "", "", 79.63, 4.3851043*^7, 17.348, 29.1, 6.211, 3.857, 13913.839, 0.5, 
  278.364, 6.73, 0.7, 30.4, 83.741, 1.9, 76.88, 0.748}, 
 {"DZA", "Africa", "Algeria", "2020-08-30", 44146., 365., 383.714, 1501., 
  10., 9.429, 1006.726, 8.324, 8.75, 34.23, 0.228, 0.215, 0.89, "", "", "", 
  "", "", "", "", "", "", "", "", "", "", "", "", "", "", "", "", "", "", "", 
  "", "", "", "", 79.63, 4.3851043*^7, 17.348, 29.1, 6.211, 3.857, 13913.839, 
  0.5, 278.364, 6.73, 0.7, 30.4, 83.741, 1.9, 76.88, 0.748}, 
 {"DZA", "Africa", "Algeria", "2020-08-31", 44494., 348., 376.571, 1510., 9., 
  9.143, 1014.662, 7.936, 8.588, 34.435, 0.205, 0.208, 0.88, "", "", "", "", 
  "", "", "", "", "", "", "", "", "", "", "", "", "", "", "", "", "", "", "", 
  "", "", "", 79.63, 4.3851043*^7, 17.348, 29.1, 6.211, 3.857, 13913.839, 
  0.5, 278.364, 6.73, 0.7, 30.4, 83.741, 1.9, 76.88, 0.748}, 
 {"DZA", "Africa", "Algeria", "2020-09-01", 44833., 339., 372.143, 1518., 8., 
  8.857, 1022.393, 7.731, 8.487, 34.617, 0.182, 0.202, 0.87, "", "", "", "", 
  "", "", "", "", "", "", "", "", "", "", "", "", "", "", "", "", "", "", "", 
  "", "", "", 75.93, 4.3851043*^7, 17.348, 29.1, 6.211, 3.857, 13913.839, 
  0.5, 278.364, 6.73, 0.7, 30.4, 83.741, 1.9, 76.88, 0.748}, 
 {"DZA", "Africa", "Algeria", "2020-09-02", 45158., 325., 362.714, 1523., 5., 
  8.286, 1029.804, 7.411, 8.272, 34.731, 0.114, 0.189, 0.85, "", "", "", "", 
  "", "", "", "", "", "", "", "", "", "", "", "", "", "", "", "", "", "", "", 
  "", "", "", 75.93, 4.3851043*^7, 17.348, 29.1, 6.211, 3.857, 13913.839, 
  0.5, 278.364, 6.73, 0.7, 30.4, 83.741, 1.9, 76.88, 0.748}, 
 {"DZA", "Africa", "Algeria", "2020-09-03", 45469., 311., 350.429, 1529., 6., 
  7.714, 1036.897, 7.092, 7.991, 34.868, 0.137, 0.176, 0.84, "", "", "", "", 
  "", "", "", "", "", "", "", "", "", "", "", "", "", "", "", "", "", "", "", 
  "", "", "", 75.93, 4.3851043*^7, 17.348, 29.1, 6.211, 3.857, 13913.839, 
  0.5, 278.364, 6.73, 0.7, 30.4, 83.741, 1.9, 76.88, 0.748}, 
 {"DZA", "Africa", "Algeria", "2020-09-04", 45773., 304., 338.571, 1539., 
  10., 8., 1043.829, 6.933, 7.721, 35.096, 0.228, 0.182, 0.84, "", "", "", 
  "", "", "", "", "", "", "", "", "", "", "", "", "", "", "", "", "", "", "", 
  "", "", "", "", 75.93, 4.3851043*^7, 17.348, 29.1, 6.211, 3.857, 13913.839, 
  0.5, 278.364, 6.73, 0.7, 30.4, 83.741, 1.9, 76.88, 0.748}, 
 {"DZA", "Africa", "Algeria", "2020-09-05", 46071., 298., 327.143, 1549., 
  10., 8.286, 1050.625, 6.796, 7.46, 35.324, 0.228, 0.189, 0.84, "", "", "", 
  "", "", "", "", "", "", "", "", "", "", "", "", "", "", "", "", "", "", "", 
  "", "", "", "", 75.93, 4.3851043*^7, 17.348, 29.1, 6.211, 3.857, 13913.839, 
  0.5, 278.364, 6.73, 0.7, 30.4, 83.741, 1.9, 76.88, 0.748}, 
 {"DZA", "Africa", "Algeria", "2020-09-06", 46364., 293., 316.857, 1556., 7., 
  7.857, 1057.307, 6.682, 7.226, 35.484, 0.16, 0.179, 0.84, "", "", "", "", 
  "", "", "", "", "", "", "", "", "", "", "", "", "", "", "", "", "", "", "", 
  "", "", "", 75.93, 4.3851043*^7, 17.348, 29.1, 6.211, 3.857, 13913.839, 
  0.5, 278.364, 6.73, 0.7, 30.4, 83.741, 1.9, 76.88, 0.748}, 
 {"DZA", "Africa", "Algeria", "2020-09-07", 46653., 289., 308.429, 1562., 6., 
  7.429, 1063.897, 6.59, 7.034, 35.621, 0.137, 0.169, 0.85, "", "", "", "", 
  "", "", "", "", "", "", "", "", "", "", "", "", "", "", "", "", "", "", "", 
  "", "", "", 75.93, 4.3851043*^7, 17.348, 29.1, 6.211, 3.857, 13913.839, 
  0.5, 278.364, 6.73, 0.7, 30.4, 83.741, 1.9, 76.88, 0.748}, 
 {"DZA", "Africa", "Algeria", "2020-09-08", 46938., 285., 300.714, 1571., 9., 
  7.571, 1070.396, 6.499, 6.858, 35.826, 0.205, 0.173, 0.85, "", "", "", "", 
  "", "", "", "", "", "", "", "", "", "", "", "", "", "", "", "", "", "", "", 
  "", "", "", 75.93, 4.3851043*^7, 17.348, 29.1, 6.211, 3.857, 13913.839, 
  0.5, 278.364, 6.73, 0.7, 30.4, 83.741, 1.9, 76.88, 0.748}, 
 {"DZA", "Africa", "Algeria", "2020-09-09", 47216., 278., 294., 1581., 10., 
  8.286, 1076.736, 6.34, 6.705, 36.054, 0.228, 0.189, 0.84, "", "", "", "", 
  "", "", "", "", "", "", "", "", "", "", "", "", "", "", "", "", "", "", "", 
  "", "", "", 75.93, 4.3851043*^7, 17.348, 29.1, 6.211, 3.857, 13913.839, 
  0.5, 278.364, 6.73, 0.7, 30.4, 83.741, 1.9, 76.88, 0.748}, 
 {"DZA", "Africa", "Algeria", "2020-09-10", 47488., 272., 288.429, 1591., 
  10., 8.857, 1082.939, 6.203, 6.577, 36.282, 0.228, 0.202, 0.84, "", "", "", 
  "", "", "", "", "", "", "", "", "", "", "", "", "", "", "", "", "", "", "", 
  "", "", "", "", 75.93, 4.3851043*^7, 17.348, 29.1, 6.211, 3.857, 13913.839, 
  0.5, 278.364, 6.73, 0.7, 30.4, 83.741, 1.9, 76.88, 0.748}, 
 {"DZA", "Africa", "Algeria", "2020-09-11", 47752., 264., 282.714, 1599., 8., 
  8.571, 1088.959, 6.02, 6.447, 36.464, 0.182, 0.195, 0.84, "", "", "", "", 
  "", "", "", "", "", "", "", "", "", "", "", "", "", "", "", "", "", "", "", 
  "", "", "", 75.93, 4.3851043*^7, 17.348, 29.1, 6.211, 3.857, 13913.839, 
  0.5, 278.364, 6.73, 0.7, 30.4, 83.741, 1.9, 76.88, 0.748}, 
 {"DZA", "Africa", "Algeria", "2020-09-12", 48007., 255., 276.571, 1605., 6., 
  8., 1094.774, 5.815, 6.307, 36.601, 0.137, 0.182, 0.84, "", "", "", "", "", 
  "", "", "", "", "", "", "", "", "", "", "", "", "", "", "", "", "", "", "", 
  "", "", 75.93, 4.3851043*^7, 17.348, 29.1, 6.211, 3.857, 13913.839, 0.5, 
  278.364, 6.73, 0.7, 30.4, 83.741, 1.9, 76.88, 0.748}, 
 {"DZA", "Africa", "Algeria", "2020-09-13", 48254., 247., 270., 1612., 7., 
  8., 1100.407, 5.633, 6.157, 36.761, 0.16, 0.182, 0.84, "", "", "", "", "", 
  "", "", "", "", "", "", "", "", "", "", "", "", "", "", "", "", "", "", "", 
  "", "", 75.93, 4.3851043*^7, 17.348, 29.1, 6.211, 3.857, 13913.839, 0.5, 
  278.364, 6.73, 0.7, 30.4, 83.741, 1.9, 76.88, 0.748}, 
 {"DZA", "Africa", "Algeria", "2020-09-14", 48496., 242., 263.286, 1620., 8., 
  8.286, 1105.926, 5.519, 6.004, 36.943, 0.182, 0.189, 0.84, "", "", "", "", 
  "", "", "", "", "", "", "", "", "", "", "", "", "", "", "", "", "", "", "", 
  "", "", "", 75.93, 4.3851043*^7, 17.348, 29.1, 6.211, 3.857, 13913.839, 
  0.5, 278.364, 6.73, 0.7, 30.4, 83.741, 1.9, 76.88, 0.748}, 
 {"DZA", "Africa", "Algeria", "2020-09-15", 48734., 238., 256.571, 1632., 
  12., 8.714, 1111.353, 5.427, 5.851, 37.217, 0.274, 0.199, 0.83, "", "", "", 
  "", "", "", "", "", "", "", "", "", "", "", "", "", "", "", "", "", "", "", 
  "", "", "", "", 75.93, 4.3851043*^7, 17.348, 29.1, 6.211, 3.857, 13913.839, 
  0.5, 278.364, 6.73, 0.7, 30.4, 83.741, 1.9, 76.88, 0.748}, 
 {"DZA", "Africa", "Algeria", "2020-09-16", 48966., 232., 250., 1645., 13., 
  9.143, 1116.644, 5.291, 5.701, 37.513, 0.296, 0.208, 0.83, "", "", "", "", 
  "", "", "", "", "", "", "", "", "", "", "", "", "", "", "", "", "", "", "", 
  "", "", "", 75.93, 4.3851043*^7, 17.348, 29.1, 6.211, 3.857, 13913.839, 
  0.5, 278.364, 6.73, 0.7, 30.4, 83.741, 1.9, 76.88, 0.748}, 
 {"DZA", "Africa", "Algeria", "2020-09-17", 49194., 228., 243.714, 1654., 9., 
  9., 1121.843, 5.199, 5.558, 37.719, 0.205, 0.205, 0.82, "", "", "", "", "", 
  "", "", "", "", "", "", "", "", "", "", "", "", "", "", "", "", "", "", "", 
  "", "", 75.93, 4.3851043*^7, 17.348, 29.1, 6.211, 3.857, 13913.839, 0.5, 
  278.364, 6.73, 0.7, 30.4, 83.741, 1.9, 76.88, 0.748}, 
 {"DZA", "Africa", "Algeria", "2020-09-18", 49413., 219., 237.286, 1659., 5., 
  8.571, 1126.838, 4.994, 5.411, 37.833, 0.114, 0.195, 0.82, "", "", "", "", 
  "", "", "", "", "", "", "", "", "", "", "", "", "", "", "", "", "", "", "", 
  "", "", "", 75.93, 4.3851043*^7, 17.348, 29.1, 6.211, 3.857, 13913.839, 
  0.5, 278.364, 6.73, 0.7, 30.4, 83.741, 1.9, 76.88, 0.748}, 
 {"DZA", "Africa", "Algeria", "2020-09-19", 49623., 210., 230.857, 1665., 6., 
  8.571, 1131.626, 4.789, 5.265, 37.969, 0.137, 0.195, 0.82, "", "", "", "", 
  "", "", "", "", "", "", "", "", "", "", "", "", "", "", "", "", "", "", "", 
  "", "", "", 75.93, 4.3851043*^7, 17.348, 29.1, 6.211, 3.857, 13913.839, 
  0.5, 278.364, 6.73, 0.7, 30.4, 83.741, 1.9, 76.88, 0.748}, 
 {"DZA", "Africa", "Algeria", "2020-09-20", 49826., 203., 224.571, 1672., 7., 
  8.571, 1136.256, 4.629, 5.121, 38.129, 0.16, 0.195, 0.82, "", "", "", "", 
  "", "", "", "", "", "", "", "", "", "", "", "", "", "", "", "", "", "", "", 
  "", "", "", 75.93, 4.3851043*^7, 17.348, 29.1, 6.211, 3.857, 13913.839, 
  0.5, 278.364, 6.73, 0.7, 30.4, 83.741, 1.9, 76.88, 0.748}, 
 {"DZA", "Africa", "Algeria", "2020-09-21", 50023., 197., 218.143, 1679., 7., 
  8.429, 1140.748, 4.492, 4.975, 38.289, 0.16, 0.192, 0.81, "", "", "", "", 
  "", "", "", "", "", "", "", "", "", "", "", "", "", "", "", "", "", "", "", 
  "", "", "", 75.93, 4.3851043*^7, 17.348, 29.1, 6.211, 3.857, 13913.839, 
  0.5, 278.364, 6.73, 0.7, 30.4, 83.741, 1.9, 76.88, 0.748}, 
 {"DZA", "Africa", "Algeria", "2020-09-22", 50214., 191., 211.429, 1689., 
  10., 8.143, 1145.104, 4.356, 4.822, 38.517, 0.228, 0.186, 0.81, "", "", "", 
  "", "", "", "", "", "", "", "", "", "", "", "", "", "", "", "", "", "", "", 
  "", "", "", "", 75.93, 4.3851043*^7, 17.348, 29.1, 6.211, 3.857, 13913.839, 
  0.5, 278.364, 6.73, 0.7, 30.4, 83.741, 1.9, 76.88, 0.748}, 
 {"DZA", "Africa", "Algeria", "2020-09-23", 50400., 186., 204.857, 1698., 9., 
  7.571, 1149.346, 4.242, 4.672, 38.722, 0.205, 0.173, 0.8, "", "", "", "", 
  "", "", "", "", "", "", "", "", "", "", "", "", "", "", "", "", "", "", "", 
  "", "", "", 75.93, 4.3851043*^7, 17.348, 29.1, 6.211, 3.857, 13913.839, 
  0.5, 278.364, 6.73, 0.7, 30.4, 83.741, 1.9, 76.88, 0.748}, 
 {"DZA", "Africa", "Algeria", "2020-09-24", 50579., 179., 197.857, 1703., 5., 
  7., 1153.428, 4.082, 4.512, 38.836, 0.114, 0.16, 0.79, "", "", "", "", "", 
  "", "", "", "", "", "", "", "", "", "", "", "", "", "", "", "", "", "", "", 
  "", "", 75.93, 4.3851043*^7, 17.348, 29.1, 6.211, 3.857, 13913.839, 0.5, 
  278.364, 6.73, 0.7, 30.4, 83.741, 1.9, 76.88, 0.748}, 
 {"DZA", "Africa", "Algeria", "2020-09-25", 50754., 175., 191.571, 1707., 4., 
  6.857, 1157.418, 3.991, 4.369, 38.927, 0.091, 0.156, 0.79, "", "", "", "", 
  "", "", "", "", "", "", "", "", "", "", "", "", "", "", "", "", "", "", "", 
  "", "", "", 75.93, 4.3851043*^7, 17.348, 29.1, 6.211, 3.857, 13913.839, 
  0.5, 278.364, 6.73, 0.7, 30.4, 83.741, 1.9, 76.88, 0.748}, 
 {"DZA", "Africa", "Algeria", "2020-09-26", 50914., 160., 184.429, 1711., 4., 
  6.571, 1161.067, 3.649, 4.206, 39.018, 0.091, 0.15, 0.79, "", "", "", "", 
  "", "", "", "", "", "", "", "", "", "", "", "", "", "", "", "", "", "", "", 
  "", "", "", 75.93, 4.3851043*^7, 17.348, 29.1, 6.211, 3.857, 13913.839, 
  0.5, 278.364, 6.73, 0.7, 30.4, 83.741, 1.9, 76.88, 0.748}, 
 {"DZA", "Africa", "Algeria", "2020-09-27", 51067., 153., 177.286, 1714., 3., 
  6., 1164.556, 3.489, 4.043, 39.087, 0.068, 0.137, 0.79, "", "", "", "", "", 
  "", "", "", "", "", "", "", "", "", "", "", "", "", "", "", "", "", "", "", 
  "", "", 75.93, 4.3851043*^7, 17.348, 29.1, 6.211, 3.857, 13913.839, 0.5, 
  278.364, 6.73, 0.7, 30.4, 83.741, 1.9, 76.88, 0.748}, 
 {"DZA", "Africa", "Algeria", "2020-09-28", 51213., 146., 170., 1719., 5., 
  5.714, 1167.886, 3.329, 3.877, 39.201, 0.114, 0.13, 0.8, "", "", "", "", 
  "", "", "", "", "", "", "", "", "", "", "", "", "", "", "", "", "", "", "", 
  "", "", "", 75.93, 4.3851043*^7, 17.348, 29.1, 6.211, 3.857, 13913.839, 
  0.5, 278.364, 6.73, 0.7, 30.4, 83.741, 1.9, 76.88, 0.748}, 
 {"DZA", "Africa", "Algeria", "2020-09-29", 51368., 155., 164.857, 1726., 7., 
  5.286, 1171.42, 3.535, 3.759, 39.361, 0.16, 0.121, 0.82, "", "", "", "", 
  "", "", "", "", "", "", "", "", "", "", "", "", "", "", "", "", "", "", "", 
  "", "", "", 75.93, 4.3851043*^7, 17.348, 29.1, 6.211, 3.857, 13913.839, 
  0.5, 278.364, 6.73, 0.7, 30.4, 83.741, 1.9, 76.88, 0.748}, 
 {"DZA", "Africa", "Algeria", "2020-09-30", 51530., 162., 161.429, 1736., 
  10., 5.429, 1175.115, 3.694, 3.681, 39.589, 0.228, 0.124, 0.83, "", "", "", 
  "", "", "", "", "", "", "", "", "", "", "", "", "", "", "", "", "", "", "", 
  "", "", "", "", 75.93, 4.3851043*^7, 17.348, 29.1, 6.211, 3.857, 13913.839, 
  0.5, 278.364, 6.73, 0.7, 30.4, 83.741, 1.9, 76.88, 0.748}, 
 {"DZA", "Africa", "Algeria", "2020-10-01", 51690., 160., 158.714, 1741., 5., 
  5.429, 1178.763, 3.649, 3.619, 39.703, 0.114, 0.124, 0.84, "", "", "", "", 
  "", "", "", "", "", "", "", "", "", "", "", "", "", "", "", "", "", "", "", 
  "", "", "", 75.93, 4.3851043*^7, 17.348, 29.1, 6.211, 3.857, 13913.839, 
  0.5, 278.364, 6.73, 0.7, 30.4, 83.741, 1.9, 76.88, 0.748}, 
 {"DZA", "Africa", "Algeria", "2020-10-02", 51847., 157., 156.143, 1749., 8., 
  6., 1182.344, 3.58, 3.561, 39.885, 0.182, 0.137, 0.84, "", "", "", "", "", 
  "", "", "", "", "", "", "", "", "", "", "", "", "", "", "", "", "", "", "", 
  "", "", 75.93, 4.3851043*^7, 17.348, 29.1, 6.211, 3.857, 13913.839, 0.5, 
  278.364, 6.73, 0.7, 30.4, 83.741, 1.9, 76.88, 0.748}, 
 {"DZA", "Africa", "Algeria", "2020-10-03", 51995., 148., 154.429, 1756., 7., 
  6.429, 1185.719, 3.375, 3.522, 40.045, 0.16, 0.147, 0.85, "", "", "", "", 
  "", "", "", "", "", "", "", "", "", "", "", "", "", "", "", "", "", "", "", 
  "", "", "", 75.93, 4.3851043*^7, 17.348, 29.1, 6.211, 3.857, 13913.839, 
  0.5, 278.364, 6.73, 0.7, 30.4, 83.741, 1.9, 76.88, 0.748}, 
 {"DZA", "Africa", "Algeria", "2020-10-04", 52136., 141., 152.714, 1760., 4., 
  6.571, 1188.934, 3.215, 3.483, 40.136, 0.091, 0.15, 0.85, "", "", "", "", 
  "", "", "", "", "", "", "", "", "", "", "", "", "", "", "", "", "", "", "", 
  "", "", "", 75.93, 4.3851043*^7, 17.348, 29.1, 6.211, 3.857, 13913.839, 
  0.5, 278.364, 6.73, 0.7, 30.4, 83.741, 1.9, 76.88, 0.748}, 
 {"DZA", "Africa", "Algeria", "2020-10-05", 52270., 134., 151., 1768., 8., 
  7., 1191.99, 3.056, 3.443, 40.318, 0.182, 0.16, 0.84, "", "", "", "", "", 
  "", "", "", "", "", "", "", "", "", "", "", "", "", "", "", "", "", "", "", 
  "", "", 75.93, 4.3851043*^7, 17.348, 29.1, 6.211, 3.857, 13913.839, 0.5, 
  278.364, 6.73, 0.7, 30.4, 83.741, 1.9, 76.88, 0.748}, 
 {"DZA", "Africa", "Algeria", "2020-10-06", 52399., 129., 147.286, 1768., 0., 
  6., 1194.932, 2.942, 3.359, 40.318, 0., 0.137, 0.86, "", "", "", "", "", 
  "", "", "", "", "", "", "", "", "", "", "", "", "", "", "", "", "", "", "", 
  "", "", 75.93, 4.3851043*^7, 17.348, 29.1, 6.211, 3.857, 13913.839, 0.5, 
  278.364, 6.73, 0.7, 30.4, 83.741, 1.9, 76.88, 0.748}, 
 {"DZA", "Africa", "Algeria", "2020-10-07", 52520., 121., 141.429, 1771., 3., 
  5., 1197.691, 2.759, 3.225, 40.387, 0.068, 0.114, 0.87, "", "", "", "", "", 
  "", "", "", "", "", "", "", "", "", "", "", "", "", "", "", "", "", "", "", 
  "", "", 75.93, 4.3851043*^7, 17.348, 29.1, 6.211, 3.857, 13913.839, 0.5, 
  278.364, 6.73, 0.7, 30.4, 83.741, 1.9, 76.88, 0.748}, 
 {"DZA", "Africa", "Algeria", "2020-10-08", 52658., 138., 138.286, 1783., 
  12., 6., 1200.838, 3.147, 3.154, 40.66, 0.274, 0.137, 0.9, "", "", "", "", 
  "", "", "", "", "", "", "", "", "", "", "", "", "", "", "", "", "", "", "", 
  "", "", "", 75.93, 4.3851043*^7, 17.348, 29.1, 6.211, 3.857, 13913.839, 
  0.5, 278.364, 6.73, 0.7, 30.4, 83.741, 1.9, 76.88, 0.748}, 
 {"DZA", "Africa", "Algeria", "2020-10-09", 52804., 146., 136.714, 1789., 6., 
  5.714, 1204.167, 3.329, 3.118, 40.797, 0.137, 0.13, 0.94, "", "", "", "", 
  "", "", "", "", "", "", "", "", "", "", "", "", "", "", "", "", "", "", "", 
  "", "", "", 75.93, 4.3851043*^7, 17.348, 29.1, 6.211, 3.857, 13913.839, 
  0.5, 278.364, 6.73, 0.7, 30.4, 83.741, 1.9, 76.88, 0.748}, 
 {"DZA", "Africa", "Algeria", "2020-10-10", 52940., 136., 135., 1795., 6., 
  5.571, 1207.269, 3.101, 3.079, 40.934, 0.137, 0.127, 0.99, "", "", "", "", 
  "", "", "", "", "", "", "", "", "", "", "", "", "", "", "", "", "", "", "", 
  "", "", "", 75.93, 4.3851043*^7, 17.348, 29.1, 6.211, 3.857, 13913.839, 
  0.5, 278.364, 6.73, 0.7, 30.4, 83.741, 1.9, 76.88, 0.748}, 
 {"DZA", "Africa", "Algeria", "2020-10-11", 53072., 132., 133.714, 1801., 6., 
  5.857, 1210.279, 3.01, 3.049, 41.071, 0.137, 0.134, 1.04, "", "", "", "", 
  "", "", "", "", "", "", "", "", "", "", "", "", "", "", "", "", "", "", "", 
  "", "", "", 75.93, 4.3851043*^7, 17.348, 29.1, 6.211, 3.857, 13913.839, 
  0.5, 278.364, 6.73, 0.7, 30.4, 83.741, 1.9, 76.88, 0.748}, 
 {"DZA", "Africa", "Algeria", "2020-10-12", 53325., 253., 150.714, 1809., 8., 
  5.857, 1216.049, 5.77, 3.437, 41.253, 0.182, 0.134, 1.1, "", "", "", "", 
  "", "", "", "", "", "", "", "", "", "", "", "", "", "", "", "", "", "", "", 
  "", "", "", 75.93, 4.3851043*^7, 17.348, 29.1, 6.211, 3.857, 13913.839, 
  0.5, 278.364, 6.73, 0.7, 30.4, 83.741, 1.9, 76.88, 0.748}, 
 {"DZA", "Africa", "Algeria", "2020-10-13", 53399., 74., 142.857, 1818., 9., 
  7.143, 1217.736, 1.688, 3.258, 41.459, 0.205, 0.163, 1.08, "", "", "", "", 
  "", "", "", "", "", "", "", "", "", "", "", "", "", "", "", "", "", "", "", 
  "", "", "", 75.93, 4.3851043*^7, 17.348, 29.1, 6.211, 3.857, 13913.839, 
  0.5, 278.364, 6.73, 0.7, 30.4, 83.741, 1.9, 76.88, 0.748}, 
 {"DZA", "Africa", "Algeria", "2020-10-14", 53584., 185., 152., 1827., 9., 
  8., 1221.955, 4.219, 3.466, 41.664, 0.205, 0.182, 1.12, "", "", "", "", "", 
  "", "", "", "", "", "", "", "", "", "", "", "", "", "", "", "", "", "", "", 
  "", "", 75.93, 4.3851043*^7, 17.348, 29.1, 6.211, 3.857, 13913.839, 0.5, 
  278.364, 6.73, 0.7, 30.4, 83.741, 1.9, 76.88, 0.748}, 
 {"DZA", "Africa", "Algeria", "2020-10-15", 53777., 193., 159.857, 1827., 0., 
  6.286, 1226.356, 4.401, 3.645, 41.664, 0., 0.143, 1.17, "", "", "", "", "", 
  "", "", "", "", "", "", "", "", "", "", "", "", "", "", "", "", "", "", "", 
  "", "", 75.93, 4.3851043*^7, 17.348, 29.1, 6.211, 3.857, 13913.839, 0.5, 
  278.364, 6.73, 0.7, 30.4, 83.741, 1.9, 76.88, 0.748}, 
 {"DZA", "Africa", "Algeria", "2020-10-16", 53998., 221., 170.571, 1841., 
  14., 7.429, 1231.396, 5.04, 3.89, 41.983, 0.319, 0.169, 1.2, "", "", "", 
  "", "", "", "", "", "", "", "", "", "", "", "", "", "", "", "", "", "", "", 
  "", "", "", "", 75.93, 4.3851043*^7, 17.348, 29.1, 6.211, 3.857, 13913.839, 
  0.5, 278.364, 6.73, 0.7, 30.4, 83.741, 1.9, 76.88, 0.748}, 
 {"DZA", "Africa", "Algeria", "2020-10-17", 54203., 205., 180.429, 1846., 5., 
  7.286, 1236.071, 4.675, 4.115, 42.097, 0.114, 0.166, 1.22, "", "", "", "", 
  "", "", "", "", "", "", "", "", "", "", "", "", "", "", "", "", "", "", "", 
  "", "", "", 75.93, 4.3851043*^7, 17.348, 29.1, 6.211, 3.857, 13913.839, 
  0.5, 278.364, 6.73, 0.7, 30.4, 83.741, 1.9, 76.88, 0.748}, 
 {"DZA", "Africa", "Algeria", "2020-10-18", 54402., 199., 190., 1856., 10., 
  7.857, 1240.609, 4.538, 4.333, 42.325, 0.228, 0.179, 1.22, "", "", "", "", 
  "", "", "", "", "", "", "", "", "", "", "", "", "", "", "", "", "", "", "", 
  "", "", "", 75.93, 4.3851043*^7, 17.348, 29.1, 6.211, 3.857, 13913.839, 
  0.5, 278.364, 6.73, 0.7, 30.4, 83.741, 1.9, 76.88, 0.748}, 
 {"DZA", "Africa", "Algeria", "2020-10-19", 54616., 214., 184.429, 1865., 9., 
  8., 1245.489, 4.88, 4.206, 42.53, 0.205, 0.182, 1.23, "", "", "", "", "", 
  "", "", "", "", "", "", "", "", "", "", "", "", "", "", "", "", "", "", "", 
  "", "", 75.93, 4.3851043*^7, 17.348, 29.1, 6.211, 3.857, 13913.839, 0.5, 
  278.364, 6.73, 0.7, 30.4, 83.741, 1.9, 76.88, 0.748}, 
 {"DZA", "Africa", "Algeria", "2020-10-20", 54829., 213., 204.286, 1873., 8., 
  7.857, 1250.347, 4.857, 4.659, 42.713, 0.182, 0.179, 1.25, "", "", "", "", 
  "", "", "", "", "", "", "", "", "", "", "", "", "", "", "", "", "", "", "", 
  "", "", "", 75.93, 4.3851043*^7, 17.348, 29.1, 6.211, 3.857, 13913.839, 
  0.5, 278.364, 6.73, 0.7, 30.4, 83.741, 1.9, 76.88, 0.748}, 
 {"DZA", "Africa", "Algeria", "2020-10-21", 55081., 252., 213.857, 1880., 7., 
  7.571, 1256.093, 5.747, 4.877, 42.872, 0.16, 0.173, 1.26, "", "", "", "", 
  "", "", "", "", "", "", "", "", "", "", "", "", "", "", "", "", "", "", "", 
  "", "", "", 75.93, 4.3851043*^7, 17.348, 29.1, 6.211, 3.857, 13913.839, 
  0.5, 278.364, 6.73, 0.7, 30.4, 83.741, 1.9, 76.88, 0.748}, 
 {"DZA", "Africa", "Algeria", "2020-10-22", 55357., 276., 225.714, 1888., 8., 
  8.714, 1262.387, 6.294, 5.147, 43.055, 0.182, 0.199, 1.26, "", "", "", "", 
  "", "", "", "", "", "", "", "", "", "", "", "", "", "", "", "", "", "", "", 
  "", "", "", 75., 4.3851043*^7, 17.348, 29.1, 6.211, 3.857, 13913.839, 0.5, 
  278.364, 6.73, 0.7, 30.4, 83.741, 1.9, 76.88, 0.748}, 
 {"DZA", "Africa", "Algeria", "2020-10-23", 55630., 273., 233.143, 1897., 9., 
  8., 1268.613, 6.226, 5.317, 43.26, 0.205, 0.182, 1.26, "", "", "", "", "", 
  "", "", "", "", "", "", "", "", "", "", "", "", "", "", "", "", "", "", "", 
  "", "", 75., 4.3851043*^7, 17.348, 29.1, 6.211, 3.857, 13913.839, 0.5, 
  278.364, 6.73, 0.7, 30.4, 83.741, 1.9, 76.88, 0.748}, 
 {"DZA", "Africa", "Algeria", "2020-10-24", 55880., 250., 239.571, 1907., 
  10., 8.714, 1274.314, 5.701, 5.463, 43.488, 0.228, 0.199, 1.25, "", "", "", 
  "", "", "", "", "", "", "", "", "", "", "", "", "", "", "", "", "", "", "", 
  "", "", "", "", 75., 4.3851043*^7, 17.348, 29.1, 6.211, 3.857, 13913.839, 
  0.5, 278.364, 6.73, 0.7, 30.4, 83.741, 1.9, 76.88, 0.748}, 
 {"DZA", "Africa", "Algeria", "2020-10-25", 56143., 263., 248.714, 1914., 7., 
  8.286, 1280.312, 5.998, 5.672, 43.648, 0.16, 0.189, 1.25, "", "", "", "", 
  "", "", "", "", "", "", "", "", "", "", "", "", "", "", "", "", "", "", "", 
  "", "", "", 75., 4.3851043*^7, 17.348, 29.1, 6.211, 3.857, 13913.839, 0.5, 
  278.364, 6.73, 0.7, 30.4, 83.741, 1.9, 76.88, 0.748}, 
 {"DZA", "Africa", "Algeria", "2020-10-26", 56419., 276., 257.571, 1922., 8., 
  8.143, 1286.606, 6.294, 5.874, 43.83, 0.182, 0.186, 1.24, "", "", "", "", 
  "", "", "", "", "", "", "", "", "", "", "", "", "", "", "", "", "", "", "", 
  "", "", "", 75., 4.3851043*^7, 17.348, 29.1, 6.211, 3.857, 13913.839, 0.5, 
  278.364, 6.73, 0.7, 30.4, 83.741, 1.9, 76.88, 0.748}, 
 {"DZA", "Africa", "Algeria", "2020-10-27", 56706., 287., 268.143, 1931., 9., 
  8.286, 1293.151, 6.545, 6.115, 44.035, 0.205, 0.189, 1.24, "", "", "", "", 
  "", "", "", "", "", "", "", "", "", "", "", "", "", "", "", "", "", "", "", 
  "", "", "", 75., 4.3851043*^7, 17.348, 29.1, 6.211, 3.857, 13913.839, 0.5, 
  278.364, 6.73, 0.7, 30.4, 83.741, 1.9, 76.88, 0.748}, 
 {"DZA", "Africa", "Algeria", "2020-10-28", 57026., 320., 277.857, 1941., 
  10., 8.714, 1300.448, 7.297, 6.336, 44.263, 0.228, 0.199, 1.23, "", "", "", 
  "", "", "", "", "", "", "", "", "", "", "", "", "", "", "", "", "", "", "", 
  "", "", "", "", 75., 4.3851043*^7, 17.348, 29.1, 6.211, 3.857, 13913.839, 
  0.5, 278.364, 6.73, 0.7, 30.4, 83.741, 1.9, 76.88, 0.748}, 
 {"DZA", "Africa", "Algeria", "2020-10-29", 57332., 306., 282.143, 1949., 8., 
  8.714, 1307.426, 6.978, 6.434, 44.446, 0.182, 0.199, 1.22, "", "", "", "", 
  "", "", "", "", "", "", "", "", "", "", "", "", "", "", "", "", "", "", "", 
  "", "", "", 75., 4.3851043*^7, 17.348, 29.1, 6.211, 3.857, 13913.839, 0.5, 
  278.364, 6.73, 0.7, 30.4, 83.741, 1.9, 76.88, 0.748}, 
 {"DZA", "Africa", "Algeria", "2020-10-30", 57651., 319., 288.714, 1956., 7., 
  8.429, 1314.701, 7.275, 6.584, 44.606, 0.16, 0.192, 1.23, "", "", "", "", 
  "", "", "", "", "", "", "", "", "", "", "", "", "", "", "", "", "", "", "", 
  "", "", "", 75., 4.3851043*^7, 17.348, 29.1, 6.211, 3.857, 13913.839, 0.5, 
  278.364, 6.73, 0.7, 30.4, 83.741, 1.9, 76.88, 0.748}, 
 {"DZA", "Africa", "Algeria", "2020-10-31", 57942., 291., 294.571, 1964., 8., 
  8.143, 1321.337, 6.636, 6.718, 44.788, 0.182, 0.186, 1.26, "", "", "", "", 
  "", "", "", "", "", "", "", "", "", "", "", "", "", "", "", "", "", "", "", 
  "", "", "", 75., 4.3851043*^7, 17.348, 29.1, 6.211, 3.857, 13913.839, 0.5, 
  278.364, 6.73, 0.7, 30.4, 83.741, 1.9, 76.88, 0.748}, 
 {"DZA", "Africa", "Algeria", "2020-11-01", 58272., 330., 304.143, 1973., 9., 
  8.429, 1328.862, 7.525, 6.936, 44.993, 0.205, 0.192, 1.3, "", "", "", "", 
  "", "", "", "", "", "", "", "", "", "", "", "", "", "", "", "", "", "", "", 
  "", "", "", 75., 4.3851043*^7, 17.348, 29.1, 6.211, 3.857, 13913.839, 0.5, 
  278.364, 6.73, 0.7, 30.4, 83.741, 1.9, 76.88, 0.748}, 
 {"DZA", "Africa", "Algeria", "2020-11-02", 58574., 302., 307.857, 1980., 7., 
  8.286, 1335.749, 6.887, 7.021, 45.153, 0.16, 0.189, 1.35, "", "", "", "", 
  "", "", "", "", "", "", "", "", "", "", "", "", "", "", "", "", "", "", "", 
  "", "", "", 75., 4.3851043*^7, 17.348, 29.1, 6.211, 3.857, 13913.839, 0.5, 
  278.364, 6.73, 0.7, 30.4, 83.741, 1.9, 76.88, 0.748}, 
 {"DZA", "Africa", "Algeria", "2020-11-03", 58979., 405., 324.714, 1980., 0., 
  7., 1344.985, 9.236, 7.405, 45.153, 0., 0.16, 1.43, "", "", "", "", "", "", 
  "", "", "", "", "", "", "", "", "", "", "", "", "", "", "", "", "", "", "", 
  "", 75., 4.3851043*^7, 17.348, 29.1, 6.211, 3.857, 13913.839, 0.5, 278.364, 
  6.73, 0.7, 30.4, 83.741, 1.9, 76.88, 0.748}, 
 {"DZA", "Africa", "Algeria", "2020-11-04", 59527., 548., 357.286, 1999., 
  19., 8.286, 1357.482, 12.497, 8.148, 45.586, 0.433, 0.189, 1.52, "", "", 
  "", "", "", "", "", "", "", "", "", "", "", "", "", "", "", "", "", "", "", 
  "", "", "", "", "", 71.3, 4.3851043*^7, 17.348, 29.1, 6.211, 3.857, 
  13913.839, 0.5, 278.364, 6.73, 0.7, 30.4, 83.741, 1.9, 76.88, 0.748}, 
 {"DZA", "Africa", "Algeria", "2020-11-05", 60169., 642., 405.286, 2011., 
  12., 8.857, 1372.122, 14.64, 9.242, 45.86, 0.274, 0.202, 1.56, "", "", "", 
  "", "", "", "", "", "", "", "", "", "", "", "", "", "", "", "", "", "", "", 
  "", "", "", "", 71.3, 4.3851043*^7, 17.348, 29.1, 6.211, 3.857, 13913.839, 
  0.5, 278.364, 6.73, 0.7, 30.4, 83.741, 1.9, 76.88, 0.748}, 
 {"DZA", "Africa", "Algeria", "2020-11-06", 60800., 631., 449.857, 2024., 
  13., 9.714, 1386.512, 14.39, 10.259, 46.156, 0.296, 0.222, 1.55, "", "", 
  "", "", "", "", "", "", "", "", "", "", "", "", "", "", "", "", "", "", "", 
  "", "", "", "", "", 71.3, 4.3851043*^7, 17.348, 29.1, 6.211, 3.857, 
  13913.839, 0.5, 278.364, 6.73, 0.7, 30.4, 83.741, 1.9, 76.88, 0.748}, 
 {"DZA", "Africa", "Algeria", "2020-11-07", 61381., 581., 491.286, 2036., 
  12., 10.286, 1399.761, 13.249, 11.204, 46.43, 0.274, 0.235, 1.53, "", "", 
  "", "", "", "", "", "", "", "", "", "", "", "", "", "", "", "", "", "", "", 
  "", "", "", "", "", 71.3, 4.3851043*^7, 17.348, 29.1, 6.211, 3.857, 
  13913.839, 0.5, 278.364, 6.73, 0.7, 30.4, 83.741, 1.9, 76.88, 0.748}, 
 {"DZA", "Africa", "Algeria", "2020-11-08", 62051., 670., 539.857, 2048., 
  12., 10.714, 1415.04, 15.279, 12.311, 46.704, 0.274, 0.244, 1.51, "", "", 
  "", "", "", "", "", "", "", "", "", "", "", "", "", "", "", "", "", "", "", 
  "", "", "", "", "", 71.3, 4.3851043*^7, 17.348, 29.1, 6.211, 3.857, 
  13913.839, 0.5, 278.364, 6.73, 0.7, 30.4, 83.741, 1.9, 76.88, 0.748}, 
 {"DZA", "Africa", "Algeria", "2020-11-09", 62693., 642., 588.429, 2062., 
  14., 11.714, 1429.681, 14.64, 13.419, 47.023, 0.319, 0.267, 1.49, "", "", 
  "", "", "", "", "", "", "", "", "", "", "", "", "", "", "", "", "", "", "", 
  "", "", "", "", "", 71.3, 4.3851043*^7, 17.348, 29.1, 6.211, 3.857, 
  13913.839, 0.5, 278.364, 6.73, 0.7, 30.4, 83.741, 1.9, 76.88, 0.748}, 
 {"DZA", "Africa", "Algeria", "2020-11-10", 63446., 753., 638.143, 2077., 
  15., 13.857, 1446.853, 17.172, 14.553, 47.365, 0.342, 0.316, 1.47, "", "", 
  "", "", "", "", "", "", "", "", "", "", "", "", "", "", "", "", "", "", "", 
  "", "", "", "", "", 68.52, 4.3851043*^7, 17.348, 29.1, 6.211, 3.857, 
  13913.839, 0.5, 278.364, 6.73, 0.7, 30.4, 83.741, 1.9, 76.88, 0.748}, 
 {"DZA", "Africa", "Algeria", "2020-11-11", 64257., 811., 675.714, 2093., 
  16., 13.429, 1465.347, 18.494, 15.409, 47.73, 0.365, 0.306, 1.44, "", "", 
  "", "", "", "", "", "", "", "", "", "", "", "", "", "", "", "", "", "", "", 
  "", "", "", "", "", 68.52, 4.3851043*^7, 17.348, 29.1, 6.211, 3.857, 
  13913.839, 0.5, 278.364, 6.73, 0.7, 30.4, 83.741, 1.9, 76.88, 0.748}, 
 {"DZA", "Africa", "Algeria", "2020-11-12", 65108., 851., 705.571, 2111., 
  18., 14.286, 1484.754, 19.407, 16.09, 48.14, 0.41, 0.326, 1.42, "", "", "", 
  "", "", "", "", "", "", "", "", "", "", "", "", "", "", "", "", "", "", "", 
  "", "", "", "", 68.52, 4.3851043*^7, 17.348, 29.1, 6.211, 3.857, 13913.839, 
  0.5, 278.364, 6.73, 0.7, 30.4, 83.741, 1.9, 76.88, 0.748}, 
 {"DZA", "Africa", "Algeria", "2020-11-13", 65975., 867., 739.286, 2124., 
  13., 14.286, 1504.525, 19.771, 16.859, 48.437, 0.296, 0.326, 1.39, "", "", 
  "", "", "", "", "", "", "", "", "", "", "", "", "", "", "", "", "", "", "", 
  "", "", "", "", "", 68.52, 4.3851043*^7, 17.348, 29.1, 6.211, 3.857, 
  13913.839, 0.5, 278.364, 6.73, 0.7, 30.4, 83.741, 1.9, 76.88, 0.748}, 
 {"DZA", "Africa", "Algeria", "2020-11-14", 66819., 844., 776.857, 2139., 
  15., 14.714, 1523.772, 19.247, 17.716, 48.779, 0.342, 0.336, 1.37, "", "", 
  "", "", "", "", "", "", "", "", "", "", "", "", "", "", "", "", "", "", "", 
  "", "", "", "", "", 68.52, 4.3851043*^7, 17.348, 29.1, 6.211, 3.857, 
  13913.839, 0.5, 278.364, 6.73, 0.7, 30.4, 83.741, 1.9, 76.88, 0.748}, 
 {"DZA", "Africa", "Algeria", "2020-11-15", 67679., 860., 804., 2154., 15., 
  15.143, 1543.384, 19.612, 18.335, 49.121, 0.342, 0.345, 1.35, "", "", "", 
  "", "", "", "", "", "", "", "", "", "", "", "", "", "", "", "", "", "", "", 
  "", "", "", "", 72.22, 4.3851043*^7, 17.348, 29.1, 6.211, 3.857, 13913.839, 
  0.5, 278.364, 6.73, 0.7, 30.4, 83.741, 1.9, 76.88, 0.748}, 
 {"DZA", "Africa", "Algeria", "2020-11-16", 68589., 910., 842.286, 2168., 
  14., 15.143, 1564.136, 20.752, 19.208, 49.44, 0.319, 0.345, 1.34, "", "", 
  "", "", "", "", "", "", "", "", "", "", "", "", "", "", "", "", "", "", "", 
  "", "", "", "", "", 72.22, 4.3851043*^7, 17.348, 29.1, 6.211, 3.857, 
  13913.839, 0.5, 278.364, 6.73, 0.7, 30.4, 83.741, 1.9, 76.88, 0.748}, 
 {"DZA", "Africa", "Algeria", "2020-11-17", 69591., 1002., 877.857, 2186., 
  18., 15.571, 1586.986, 22.85, 20.019, 49.851, 0.41, 0.355, 1.31, "", "", 
  "", "", "", "", "", "", "", "", "", "", "", "", "", "", "", "", "", "", "", 
  "", "", "", "", "", 72.22, 4.3851043*^7, 17.348, 29.1, 6.211, 3.857, 
  13913.839, 0.5, 278.364, 6.73, 0.7, 30.4, 83.741, 1.9, 76.88, 0.748}, 
 {"DZA", "Africa", "Algeria", "2020-11-18", 70629., 1038., 910.286, 2206., 
  20., 16.143, 1610.657, 23.671, 20.759, 50.307, 0.456, 0.368, 1.29, "", "", 
  "", "", "", "", "", "", "", "", "", "", "", "", "", "", "", "", "", "", "", 
  "", "", "", "", "", 72.22, 4.3851043*^7, 17.348, 29.1, 6.211, 3.857, 
  13913.839, 0.5, 278.364, 6.73, 0.7, 30.4, 83.741, 1.9, 76.88, 0.748}, 
 {"DZA", "Africa", "Algeria", "2020-11-19", 71652., 1023., 934.857, 2224., 
  18., 16.143, 1633.986, 23.329, 21.319, 50.717, 0.41, 0.368, 1.26, "", "", 
  "", "", "", "", "", "", "", "", "", "", "", "", "", "", "", "", "", "", "", 
  "", "", "", "", "", 72.22, 4.3851043*^7, 17.348, 29.1, 6.211, 3.857, 
  13913.839, 0.5, 278.364, 6.73, 0.7, 30.4, 83.741, 1.9, 76.88, 0.748}, 
 {"DZA", "Africa", "Algeria", "2020-11-20", 72755., 1103., 968.571, 2236., 
  12., 16., 1659.14, 25.153, 22.088, 50.991, 0.274, 0.365, 1.24, "", "", "", 
  "", "", "", "", "", "", "", "", "", "", "", "", "", "", "", "", "", "", "", 
  "", "", "", "", 72.22, 4.3851043*^7, 17.348, 29.1, 6.211, 3.857, 13913.839, 
  0.5, 278.364, 6.73, 0.7, 30.4, 83.741, 1.9, 76.88, 0.748}, 
 {"DZA", "Africa", "Algeria", "2020-11-21", 73774., 1019., 993.571, 2255., 
  19., 16.571, 1682.377, 23.238, 22.658, 51.424, 0.433, 0.378, 1.22, "", "", 
  "", "", "", "", "", "", "", "", "", "", "", "", "", "", "", "", "", "", "", 
  "", "", "", "", "", 72.22, 4.3851043*^7, 17.348, 29.1, 6.211, 3.857, 
  13913.839, 0.5, 278.364, 6.73, 0.7, 30.4, 83.741, 1.9, 76.88, 0.748}, 
 {"DZA", "Africa", "Algeria", "2020-11-22", 74862., 1088., 1026.143, 2272., 
  17., 16.857, 1707.189, 24.811, 23.401, 51.812, 0.388, 0.384, 1.2, "", "", 
  "", "", "", "", "", "", "", "", "", "", "", "", "", "", "", "", "", "", "", 
  "", "", "", "", "", 72.22, 4.3851043*^7, 17.348, 29.1, 6.211, 3.857, 
  13913.839, 0.5, 278.364, 6.73, 0.7, 30.4, 83.741, 1.9, 76.88, 0.748}, 
 {"DZA", "Africa", "Algeria", "2020-11-23", 75867., 1005., 1039.714, 2294., 
  22., 18., 1730.107, 22.918, 23.71, 52.313, 0.502, 0.41, 1.17, "", "", "", 
  "", "", "", "", "", "", "", "", "", "", "", "", "", "", "", "", "", "", "", 
  "", "", "", "", 72.22, 4.3851043*^7, 17.348, 29.1, 6.211, 3.857, 13913.839, 
  0.5, 278.364, 6.73, 0.7, 30.4, 83.741, 1.9, 76.88, 0.748}, 
 {"DZA", "Africa", "Algeria", "2020-11-24", 77000., 1133., 1058.429, 2309., 
  15., 17.571, 1755.945, 25.837, 24.137, 52.656, 0.342, 0.401, 1.14, "", "", 
  "", "", "", "", "", "", "", "", "", "", "", "", "", "", "", "", "", "", "", 
  "", "", "", "", "", 72.22, 4.3851043*^7, 17.348, 29.1, 6.211, 3.857, 
  13913.839, 0.5, 278.364, 6.73, 0.7, 30.4, 83.741, 1.9, 76.88, 0.748}, 
 {"DZA", "Africa", "Algeria", "2020-11-25", 78025., 1025., 1056.571, 2329., 
  20., 17.571, 1779.319, 23.375, 24.095, 53.112, 0.456, 0.401, 1.1, "", "", 
  "", "", "", "", "", "", "", "", "", "", "", "", "", "", "", "", "", "", "", 
  "", "", "", "", "", 72.22, 4.3851043*^7, 17.348, 29.1, 6.211, 3.857, 
  13913.839, 0.5, 278.364, 6.73, 0.7, 30.4, 83.741, 1.9, 76.88, 0.748}, 
 {"DZA", "Africa", "Algeria", "2020-11-26", 79110., 1085., 1065.429, 2352., 
  23., 18.286, 1804.062, 24.743, 24.297, 53.636, 0.525, 0.417, 1.08, "", "", 
  "", "", "", "", "", "", "", "", "", "", "", "", "", "", "", "", "", "", "", 
  "", "", "", "", "", 72.22, 4.3851043*^7, 17.348, 29.1, 6.211, 3.857, 
  13913.839, 0.5, 278.364, 6.73, 0.7, 30.4, 83.741, 1.9, 76.88, 0.748}, 
 {"DZA", "Africa", "Algeria", "2020-11-27", 80168., 1058., 1059., 2372., 20., 
  19.429, 1828.189, 24.127, 24.15, 54.092, 0.456, 0.443, 1.06, "", "", "", 
  "", "", "", "", "", "", "", "", "", "", "", "", "", "", "", "", "", "", "", 
  "", "", "", "", 72.22, 4.3851043*^7, 17.348, 29.1, 6.211, 3.857, 13913.839, 
  0.5, 278.364, 6.73, 0.7, 30.4, 83.741, 1.9, 76.88, 0.748}, 
 {"DZA", "Africa", "Algeria", "2020-11-28", 81212., 1044., 1062.571, 2393., 
  21., 19.714, 1851.997, 23.808, 24.231, 54.571, 0.479, 0.45, 1.04, "", "", 
  "", "", "", "", "", "", "", "", "", "", "", "", "", "", "", "", "", "", "", 
  "", "", "", "", "", 72.22, 4.3851043*^7, 17.348, 29.1, 6.211, 3.857, 
  13913.839, 0.5, 278.364, 6.73, 0.7, 30.4, 83.741, 1.9, 76.88, 0.748}, 
 {"DZA", "Africa", "Algeria", "2020-11-29", 82221., 1009., 1051.286, 2410., 
  17., 19.714, 1875.007, 23.01, 23.974, 54.959, 0.388, 0.45, 1.01, "", "", 
  "", "", "", "", "", "", "", "", "", "", "", "", "", "", "", "", "", "", "", 
  "", "", "", "", "", 72.22, 4.3851043*^7, 17.348, 29.1, 6.211, 3.857, 
  13913.839, 0.5, 278.364, 6.73, 0.7, 30.4, 83.741, 1.9, 76.88, 0.748}, 
 {"DZA", "Africa", "Algeria", "2020-11-30", 83199., 978., 1047.429, 2431., 
  21., 19.571, 1897.309, 22.303, 23.886, 55.438, 0.479, 0.446, 0.98, "", "", 
  "", "", "", "", "", "", "", "", "", "", "", "", "", "", "", "", "", "", "", 
  "", "", "", "", "", 72.22, 4.3851043*^7, 17.348, 29.1, 6.211, 3.857, 
  13913.839, 0.5, 278.364, 6.73, 0.7, 30.4, 83.741, 1.9, 76.88, 0.748}, 
 {"DZA", "Africa", "Algeria", "2020-12-01", 84152., 953., 1021.714, 2447., 
  16., 19.714, 1919.042, 21.733, 23.3, 55.803, 0.365, 0.45, 0.94, "", "", "", 
  "", "", "", "", "", "", "", "", "", "", "", "", "", "", "", "", "", "", "", 
  "", "", "", "", 72.22, 4.3851043*^7, 17.348, 29.1, 6.211, 3.857, 13913.839, 
  0.5, 278.364, 6.73, 0.7, 30.4, 83.741, 1.9, 76.88, 0.748}, 
 {"DZA", "Africa", "Algeria", "2020-12-02", 85084., 932., 1008.429, 2464., 
  17., 19.286, 1940.296, 21.254, 22.997, 56.19, 0.388, 0.44, 0.91, "", "", 
  "", "", "", "", "", "", "", "", "", "", "", "", "", "", "", "", "", "", "", 
  "", "", "", "", "", 72.22, 4.3851043*^7, 17.348, 29.1, 6.211, 3.857, 
  13913.839, 0.5, 278.364, 6.73, 0.7, 30.4, 83.741, 1.9, 76.88, 0.748}, 
 {"DZA", "Africa", "Algeria", "2020-12-03", 85927., 843., 973.857, 2480., 
  16., 18.286, 1959.52, 19.224, 22.208, 56.555, 0.365, 0.417, 0.87, "", "", 
  "", "", "", "", "", "", "", "", "", "", "", "", "", "", "", "", "", "", "", 
  "", "", "", "", "", 72.22, 4.3851043*^7, 17.348, 29.1, 6.211, 3.857, 
  13913.839, 0.5, 278.364, 6.73, 0.7, 30.4, 83.741, 1.9, 76.88, 0.748}, 
 {"DZA", "Africa", "Algeria", "2020-12-04", 86730., 803., 937.429, 2492., 
  12., 17.143, 1977.832, 18.312, 21.378, 56.829, 0.274, 0.391, 0.84, "", "", 
  "", "", "", "", "", "", "", "", "", "", "", "", "", "", "", "", "", "", "", 
  "", "", "", "", "", 72.22, 4.3851043*^7, 17.348, 29.1, 6.211, 3.857, 
  13913.839, 0.5, 278.364, 6.73, 0.7, 30.4, 83.741, 1.9, 76.88, 0.748}, 
 {"DZA", "Africa", "Algeria", "2020-12-05", 87502., 772., 898.571, 2501., 9., 
  15.429, 1995.437, 17.605, 20.491, 57.034, 0.205, 0.352, 0.82, "", "", "", 
  "", "", "", "", "", "", "", "", "", "", "", "", "", "", "", "", "", "", "", 
  "", "", "", "", 72.22, 4.3851043*^7, 17.348, 29.1, 6.211, 3.857, 13913.839, 
  0.5, 278.364, 6.73, 0.7, 30.4, 83.741, 1.9, 76.88, 0.748}, 
 {"DZA", "Africa", "Algeria", "2020-12-06", 88252., 750., 861.571, 2516., 
  15., 15.143, 2012.54, 17.103, 19.648, 57.376, 0.342, 0.345, 0.79, "", "", 
  "", "", "", "", "", "", "", "", "", "", "", "", "", "", "", "", "", "", "", 
  "", "", "", "", "", 72.22, 4.3851043*^7, 17.348, 29.1, 6.211, 3.857, 
  13913.839, 0.5, 278.364, 6.73, 0.7, 30.4, 83.741, 1.9, 76.88, 0.748}, 
 {"DZA", "Africa", "Algeria", "2020-12-07", 88825., 573., 803.714, 2527., 
  11., 13.714, 2025.607, 13.067, 18.328, 57.627, 0.251, 0.313, 0.76, "", "", 
  "", "", "", "", "", "", "", "", "", "", "", "", "", "", "", "", "", "", "", 
  "", "", "", "", "", 72.22, 4.3851043*^7, 17.348, 29.1, 6.211, 3.857, 
  13913.839, 0.5, 278.364, 6.73, 0.7, 30.4, 83.741, 1.9, 76.88, 0.748}, 
 {"DZA", "Africa", "Algeria", "2020-12-08", 89416., 591., 752., 2539., 12., 
  13.143, 2039.085, 13.477, 17.149, 57.901, 0.274, 0.3, 0.74, "", "", "", "", 
  "", "", "", "", "", "", "", "", "", "", "", "", "", "", "", "", "", "", "", 
  "", "", "", 72.22, 4.3851043*^7, 17.348, 29.1, 6.211, 3.857, 13913.839, 
  0.5, 278.364, 6.73, 0.7, 30.4, 83.741, 1.9, 76.88, 0.748}, 
 {"DZA", "Africa", "Algeria", "2020-12-09", 90014., 598., 704.286, 2554., 
  15., 12.857, 2052.722, 13.637, 16.061, 58.243, 0.342, 0.293, 0.73, "", "", 
  "", "", "", "", "", "", "", "", "", "", "", "", "", "", "", "", "", "", "", 
  "", "", "", "", "", 72.22, 4.3851043*^7, 17.348, 29.1, 6.211, 3.857, 
  13913.839, 0.5, 278.364, 6.73, 0.7, 30.4, 83.741, 1.9, 76.88, 0.748}, 
 {"DZA", "Africa", "Algeria", "2020-12-10", 90579., 565., 664.571, 2564., 
  10., 12., 2065.607, 12.885, 15.155, 58.471, 0.228, 0.274, 0.73, "", "", "", 
  "", "", "", "", "", "", "", "", "", "", "", "", "", "", "", "", "", "", "", 
  "", "", "", "", 72.22, 4.3851043*^7, 17.348, 29.1, 6.211, 3.857, 13913.839, 
  0.5, 278.364, 6.73, 0.7, 30.4, 83.741, 1.9, 76.88, 0.748}, 
 {"DZA", "Africa", "Algeria", "2020-12-11", 91121., 542., 627.286, 2575., 
  11., 11.857, 2077.967, 12.36, 14.305, 58.722, 0.251, 0.27, 0.72, "", "", 
  "", "", "", "", "", "", "", "", "", "", "", "", "", "", "", "", "", "", "", 
  "", "", "", "", "", 72.22, 4.3851043*^7, 17.348, 29.1, 6.211, 3.857, 
  13913.839, 0.5, 278.364, 6.73, 0.7, 30.4, 83.741, 1.9, 76.88, 0.748}, 
 {"DZA", "Africa", "Algeria", "2020-12-12", 91638., 517., 590.857, 2584., 9., 
  11.857, 2089.756, 11.79, 13.474, 58.927, 0.205, 0.27, 0.73, "", "", "", "", 
  "", "", "", "", "", "", "", "", "", "", "", "", "", "", "", "", "", "", "", 
  "", "", "", 72.22, 4.3851043*^7, 17.348, 29.1, 6.211, 3.857, 13913.839, 
  0.5, 278.364, 6.73, 0.7, 30.4, 83.741, 1.9, 76.88, 0.748}, 
 {"DZA", "Africa", "Algeria", "2020-12-13", 92102., 464., 550., 2596., 12., 
  11.429, 2100.338, 10.581, 12.542, 59.2, 0.274, 0.261, 0.73, "", "", "", "", 
  "", "", "", "", "", "", "", "", "", "", "", "", "", "", "", "", "", "", "", 
  "", "", "", 72.22, 4.3851043*^7, 17.348, 29.1, 6.211, 3.857, 13913.839, 
  0.5, 278.364, 6.73, 0.7, 30.4, 83.741, 1.9, 76.88, 0.748}, 
 {"DZA", "Africa", "Algeria", "2020-12-14", 92597., 495., 538.857, 2609., 
  13., 11.714, 2111.626, 11.288, 12.288, 59.497, 0.296, 0.267, 0.74, "", "", 
  "", "", "", "", "", "", "", "", "", "", "", "", "", "", "", "", "", "", "", 
  "", "", "", "", "", 72.22, 4.3851043*^7, 17.348, 29.1, 6.211, 3.857, 
  13913.839, 0.5, 278.364, 6.73, 0.7, 30.4, 83.741, 1.9, 76.88, 0.748}, 
 {"DZA", "Africa", "Algeria", "2020-12-15", 93065., 468., 521.286, 2623., 
  14., 12., 2122.298, 10.672, 11.888, 59.816, 0.319, 0.274, 0.74, "", "", "", 
  "", "", "", "", "", "", "", "", "", "", "", "", "", "", "", "", "", "", "", 
  "", "", "", "", 72.22, 4.3851043*^7, 17.348, 29.1, 6.211, 3.857, 13913.839, 
  0.5, 278.364, 6.73, 0.7, 30.4, 83.741, 1.9, 76.88, 0.748}, 
 {"DZA", "Africa", "Algeria", "2020-12-16", 93507., 442., 499., 2631., 8., 
  11., 2132.378, 10.08, 11.379, 59.999, 0.182, 0.251, 0.74, "", "", "", "", 
  "", "", "", "", "", "", "", "", "", "", "", "", "", "", "", "", "", "", "", 
  "", "", "", 72.22, 4.3851043*^7, 17.348, 29.1, 6.211, 3.857, 13913.839, 
  0.5, 278.364, 6.73, 0.7, 30.4, 83.741, 1.9, 76.88, 0.748}, 
 {"DZA", "Africa", "Algeria", "2020-12-17", 93933., 426., 479.143, 2640., 9., 
  10.857, 2142.093, 9.715, 10.927, 60.204, 0.205, 0.248, 0.75, "", "", "", 
  "", "", "", "", "", "", "", "", "", "", "", "", "", "", "", "", "", "", "", 
  "", "", "", "", 72.22, 4.3851043*^7, 17.348, 29.1, 6.211, 3.857, 13913.839, 
  0.5, 278.364, 6.73, 0.7, 30.4, 83.741, 1.9, 76.88, 0.748}, 
 {"DZA", "Africa", "Algeria", "2020-12-18", 94371., 438., 464.286, 2647., 7., 
  10.286, 2152.081, 9.988, 10.588, 60.363, 0.16, 0.235, 0.77, "", "", "", "", 
  "", "", "", "", "", "", "", "", "", "", "", "", "", "", "", "", "", "", "", 
  "", "", "", 72.22, 4.3851043*^7, 17.348, 29.1, 6.211, 3.857, 13913.839, 
  0.5, 278.364, 6.73, 0.7, 30.4, 83.741, 1.9, 76.88, 0.748}, 
 {"DZA", "Africa", "Algeria", "2020-12-19", 94781., 410., 449., 2659., 12., 
  10.714, 2161.431, 9.35, 10.239, 60.637, 0.274, 0.244, 0.79, "", "", "", "", 
  "", "", "", "", "", "", "", "", "", "", "", "", "", "", "", "", "", "", "", 
  "", "", "", 72.22, 4.3851043*^7, 17.348, 29.1, 6.211, 3.857, 13913.839, 
  0.5, 278.364, 6.73, 0.7, 30.4, 83.741, 1.9, 76.88, 0.748}, 
 {"DZA", "Africa", "Algeria", "2020-12-20", 95203., 422., 443., 2666., 7., 
  10., 2171.054, 9.623, 10.102, 60.797, 0.16, 0.228, 0.82, "", "", "", "", 
  "", "", "", "", "", "", "", "", "", "", "", "", "", "", "", "", "", "", "", 
  "", "", "", 72.22, 4.3851043*^7, 17.348, 29.1, 6.211, 3.857, 13913.839, 
  0.5, 278.364, 6.73, 0.7, 30.4, 83.741, 1.9, 76.88, 0.748}, 
 {"DZA", "Africa", "Algeria", "2020-12-21", 95659., 456., 437.429, 2675., 9., 
  9.429, 2181.453, 10.399, 9.975, 61.002, 0.205, 0.215, 0.84, "", "", "", "", 
  "", "", "", "", "", "", "", "", "", "", "", "", "", "", "", "", "", "", "", 
  "", "", "", 72.22, 4.3851043*^7, 17.348, 29.1, 6.211, 3.857, 13913.839, 
  0.5, 278.364, 6.73, 0.7, 30.4, 83.741, 1.9, 76.88, 0.748}, 
 {"DZA", "Africa", "Algeria", "2020-12-22", 96069., 410., 429.143, 2687., 
  12., 9.143, 2190.803, 9.35, 9.786, 61.276, 0.274, 0.208, 0.85, "", "", "", 
  "", "", "", "", "", "", "", "", "", "", "", "", "", "", "", "", "", "", "", 
  "", "", "", "", 72.22, 4.3851043*^7, 17.348, 29.1, 6.211, 3.857, 13913.839, 
  0.5, 278.364, 6.73, 0.7, 30.4, 83.741, 1.9, 76.88, 0.748}, 
 {"DZA", "Africa", "Algeria", "2020-12-23", 96549., 480., 434.571, 2696., 9., 
  9.286, 2201.749, 10.946, 9.91, 61.481, 0.205, 0.212, 0.87, "", "", "", "", 
  "", "", "", "", "", "", "", "", "", "", "", "", "", "", "", "", "", "", "", 
  "", "", "", 72.22, 4.3851043*^7, 17.348, 29.1, 6.211, 3.857, 13913.839, 
  0.5, 278.364, 6.73, 0.7, 30.4, 83.741, 1.9, 76.88, 0.748}, 
 {"DZA", "Africa", "Algeria", "2020-12-24", 97007., 458., 439.143, 2705., 9., 
  9.286, 2212.194, 10.444, 10.014, 61.686, 0.205, 0.212, 0.87, "", "", "", 
  "", "", "", "", "", "", "", "", "", "", "", "", "", "", "", "", "", "", "", 
  "", "", "", "", 72.22, 4.3851043*^7, 17.348, 29.1, 6.211, 3.857, 13913.839, 
  0.5, 278.364, 6.73, 0.7, 30.4, 83.741, 1.9, 76.88, 0.748}, 
 {"DZA", "Africa", "Algeria", "2020-12-25", 97441., 434., 438.571, 2716., 
  11., 9.857, 2222.091, 9.897, 10.001, 61.937, 0.251, 0.225, 0.87, "", "", 
  "", "", "", "", "", "", "", "", "", "", "", "", "", "", "", "", "", "", "", 
  "", "", "", "", "", 72.22, 4.3851043*^7, 17.348, 29.1, 6.211, 3.857, 
  13913.839, 0.5, 278.364, 6.73, 0.7, 30.4, 83.741, 1.9, 76.88, 0.748}, 
 {"DZA", "Africa", "Algeria", "2020-12-26", 97857., 416., 439.429, 2722., 6., 
  9., 2231.577, 9.487, 10.021, 62.074, 0.137, 0.205, 0.86, "", "", "", "", 
  "", "", "", "", "", "", "", "", "", "", "", "", "", "", "", "", "", "", "", 
  "", "", "", 72.22, 4.3851043*^7, 17.348, 29.1, 6.211, 3.857, 13913.839, 
  0.5, 278.364, 6.73, 0.7, 30.4, 83.741, 1.9, 76.88, 0.748}, 
 {"DZA", "Africa", "Algeria", "2020-12-27", 98249., 392., 435.143, 2728., 6., 
  8.857, 2240.517, 8.939, 9.923, 62.211, 0.137, 0.202, 0.84, "", "", "", "", 
  "", "", "", "", "", "", "", "", "", "", "", "", "", "", "", "", "", "", "", 
  "", "", "", 72.22, 4.3851043*^7, 17.348, 29.1, 6.211, 3.857, 13913.839, 
  0.5, 278.364, 6.73, 0.7, 30.4, 83.741, 1.9, 76.88, 0.748}, 
 {"DZA", "Africa", "Algeria", "2020-12-28", 98631., 382., 424.571, 2737., 9., 
  8.857, 2249.228, 8.711, 9.682, 62.416, 0.205, 0.202, 0.82, "", "", "", "", 
  "", "", "", "", "", "", "", "", "", "", "", "", "", "", "", "", "", "", "", 
  "", "", "", 72.22, 4.3851043*^7, 17.348, 29.1, 6.211, 3.857, 13913.839, 
  0.5, 278.364, 6.73, 0.7, 30.4, 83.741, 1.9, 76.88, 0.748}, 
 {"DZA", "Africa", "Algeria", "2020-12-29", 98988., 357., 417., 2745., 8., 
  8.286, 2257.369, 8.141, 9.509, 62.598, 0.182, 0.189, 0.79, "", "", "", "", 
  "", "", "", "", "", "", "", "", "", "", "", "", "", "", "", "", "", "", "", 
  "", "", "", 72.22, 4.3851043*^7, 17.348, 29.1, 6.211, 3.857, 13913.839, 
  0.5, 278.364, 6.73, 0.7, 30.4, 83.741, 1.9, 76.88, 0.748}, 
 {"DZA", "Africa", "Algeria", "2020-12-30", 99311., 323., 394.571, 2751., 6., 
  7.857, 2264.735, 7.366, 8.998, 62.735, 0.137, 0.179, 0.76, "", "", "", "", 
  "", "", "", "", "", "", "", "", "", "", "", "", "", "", "", "", "", "", "", 
  "", "", "", 72.22, 4.3851043*^7, 17.348, 29.1, 6.211, 3.857, 13913.839, 
  0.5, 278.364, 6.73, 0.7, 30.4, 83.741, 1.9, 76.88, 0.748}, 
 {"DZA", "Africa", "Algeria", "2020-12-31", 99610., 299., 371.857, 2756., 5., 
  7.286, 2271.554, 6.819, 8.48, 62.849, 0.114, 0.166, 0.74, "", "", "", "", 
  "", "", "", "", "", "", "", "", "", "", "", "", "", "", "", "", "", "", "", 
  "", "", "", 72.22, 4.3851043*^7, 17.348, 29.1, 6.211, 3.857, 13913.839, 
  0.5, 278.364, 6.73, 0.7, 30.4, 83.741, 1.9, 76.88, 0.748}, 
 {"DZA", "Africa", "Algeria", "2021-01-01", 99897., 287., 350.857, 2762., 6., 
  6.571, 2278.099, 6.545, 8.001, 62.986, 0.137, 0.15, 0.73, "", "", "", "", 
  "", "", "", "", "", "", "", "", "", "", "", "", "", "", "", "", "", "", "", 
  "", "", "", 72.22, 4.3851043*^7, 17.348, 29.1, 6.211, 3.857, 13913.839, 
  0.5, 278.364, 6.73, 0.7, 30.4, 83.741, 1.9, 76.88, 0.748}, 
 {"DZA", "Africa", "Algeria", "2021-01-02", 100159., 262., 328.857, 2769., 
  7., 6.714, 2284.073, 5.975, 7.499, 63.146, 0.16, 0.153, 0.73, "", "", "", 
  "", "", "", "", "", "", "", "", "", "", "", "", "", "", "", "", "", "", "", 
  "", "", "", "", 72.22, 4.3851043*^7, 17.348, 29.1, 6.211, 3.857, 13913.839, 
  0.5, 278.364, 6.73, 0.7, 30.4, 83.741, 1.9, 76.88, 0.748}, 
 {"DZA", "Africa", "Algeria", "2021-01-03", 100408., 249., 308.429, 2772., 
  3., 6.286, 2289.752, 5.678, 7.034, 63.214, 0.068, 0.143, 0.73, "", "", "", 
  "", "", "", "", "", "", "", "", "", "", "", "", "", "", "", "", "", "", "", 
  "", "", "", "", 72.22, 4.3851043*^7, 17.348, 29.1, 6.211, 3.857, 13913.839, 
  0.5, 278.364, 6.73, 0.7, 30.4, 83.741, 1.9, 76.88, 0.748}, 
 {"DZA", "Africa", "Algeria", "2021-01-04", 100645., 237., 287.714, 2777., 
  5., 5.714, 2295.156, 5.405, 6.561, 63.328, 0.114, 0.13, 0.73, "", "", "", 
  "", "", "", "", "", "", "", "", "", "", "", "", "", "", "", "", "", "", "", 
  "", "", "", "", 72.22, 4.3851043*^7, 17.348, 29.1, 6.211, 3.857, 13913.839, 
  0.5, 278.364, 6.73, 0.7, 30.4, 83.741, 1.9, 76.88, 0.748}, 
 {"DZA", "Africa", "Algeria", "2021-01-05", 100873., 228., 269.286, 2782., 
  5., 5.286, 2300.356, 5.199, 6.141, 63.442, 0.114, 0.121, 0.75, "", "", "", 
  "", "", "", "", "", "", "", "", "", "", "", "", "", "", "", "", "", "", "", 
  "", "", "", "", 72.22, 4.3851043*^7, 17.348, 29.1, 6.211, 3.857, 13913.839, 
  0.5, 278.364, 6.73, 0.7, 30.4, 83.741, 1.9, 76.88, 0.748}, 
 {"DZA", "Africa", "Algeria", "2021-01-06", 101120., 247., 258.429, 2786., 
  4., 5., 2305.988, 5.633, 5.893, 63.533, 0.091, 0.114, 0.77, "", "", "", "", 
  "", "", "", "", "", "", "", "", "", "", "", "", "", "", "", "", "", "", "", 
  "", "", "", 72.22, 4.3851043*^7, 17.348, 29.1, 6.211, 3.857, 13913.839, 
  0.5, 278.364, 6.73, 0.7, 30.4, 83.741, 1.9, 76.88, 0.748}, 
 {"DZA", "Africa", "Algeria", "2021-01-07", 101382., 262., 253.143, 2792., 
  6., 5.143, 2311.963, 5.975, 5.773, 63.67, 0.137, 0.117, 0.8, "", "", "", 
  "", "", "", "", "", "", "", "", "", "", "", "", "", "", "", "", "", "", "", 
  "", "", "", "", 72.22, 4.3851043*^7, 17.348, 29.1, 6.211, 3.857, 13913.839, 
  0.5, 278.364, 6.73, 0.7, 30.4, 83.741, 1.9, 76.88, 0.748}, 
 {"DZA", "Africa", "Algeria", "2021-01-08", 101657., 275., 251.429, 2798., 
  6., 5.143, 2318.234, 6.271, 5.734, 63.807, 0.137, 0.117, 0.83, "", "", "", 
  "", "", "", "", "", "", "", "", "", "", "", "", "", "", "", "", "", "", "", 
  "", "", "", "", 72.22, 4.3851043*^7, 17.348, 29.1, 6.211, 3.857, 13913.839, 
  0.5, 278.364, 6.73, 0.7, 30.4, 83.741, 1.9, 76.88, 0.748}, 
 {"DZA", "Africa", "Algeria", "2021-01-09", 101913., 256., 250.571, 2803., 
  5., 4.857, 2324.072, 5.838, 5.714, 63.921, 0.114, 0.111, 0.85, "", "", "", 
  "", "", "", "", "", "", "", "", "", "", "", "", "", "", "", "", "", "", "", 
  "", "", "", "", 72.22, 4.3851043*^7, 17.348, 29.1, 6.211, 3.857, 13913.839, 
  0.5, 278.364, 6.73, 0.7, 30.4, 83.741, 1.9, 76.88, 0.748}, 
 {"DZA", "Africa", "Algeria", "2021-01-10", 102144., 231., 248., 2807., 4., 
  5., 2329.34, 5.268, 5.656, 64.012, 0.091, 0.114, 0.85, "", "", "", "", "", 
  "", "", "", "", "", "", "", "", "", "", "", "", "", "", "", "", "", "", "", 
  "", "", 72.22, 4.3851043*^7, 17.348, 29.1, 6.211, 3.857, 13913.839, 0.5, 
  278.364, 6.73, 0.7, 30.4, 83.741, 1.9, 76.88, 0.748}, 
 {"DZA", "Africa", "Algeria", "2021-01-11", 102369., 225., 246.286, 2812., 
  5., 5., 2334.471, 5.131, 5.616, 64.126, 0.114, 0.114, 0.86, "", "", "", "", 
  "", "", "", "", "", "", "", "", "", "", "", "", "", "", "", "", "", "", "", 
  "", "", "", 72.22, 4.3851043*^7, 17.348, 29.1, 6.211, 3.857, 13913.839, 
  0.5, 278.364, 6.73, 0.7, 30.4, 83.741, 1.9, 76.88, 0.748}, 
 {"DZA", "Africa", "Algeria", "2021-01-12", 102641., 272., 252.571, 2816., 
  4., 4.857, 2340.674, 6.203, 5.76, 64.217, 0.091, 0.111, 0.88, "", "", "", 
  "", "", "", "", "", "", "", "", "", "", "", "", "", "", "", "", "", "", "", 
  "", "", "", "", 72.22, 4.3851043*^7, 17.348, 29.1, 6.211, 3.857, 13913.839, 
  0.5, 278.364, 6.73, 0.7, 30.4, 83.741, 1.9, 76.88, 0.748}, 
 {"DZA", "Africa", "Algeria", "2021-01-13", 102860., 219., 248.571, 2819., 
  3., 4.714, 2345.668, 4.994, 5.669, 64.286, 0.068, 0.108, 0.89, "", "", "", 
  "", "", "", "", "", "", "", "", "", "", "", "", "", "", "", "", "", "", "", 
  "", "", "", "", 72.22, 4.3851043*^7, 17.348, 29.1, 6.211, 3.857, 13913.839, 
  0.5, 278.364, 6.73, 0.7, 30.4, 83.741, 1.9, 76.88, 0.748}, 
 {"DZA", "Africa", "Algeria", "2021-01-14", 103127., 267., 249.286, 2822., 
  3., 4.286, 2351.757, 6.089, 5.685, 64.354, 0.068, 0.098, 0.91, "", "", "", 
  "", "", "", "", "", "", "", "", "", "", "", "", "", "", "", "", "", "", "", 
  "", "", "", "", 72.22, 4.3851043*^7, 17.348, 29.1, 6.211, 3.857, 13913.839, 
  0.5, 278.364, 6.73, 0.7, 30.4, 83.741, 1.9, 76.88, 0.748}, 
 {"DZA", "Africa", "Algeria", "2021-01-15", 103381., 254., 246.286, 2827., 
  5., 4.143, 2357.549, 5.792, 5.616, 64.468, 0.114, 0.094, 0.92, "", "", "", 
  "", "", "", "", "", "", "", "", "", "", "", "", "", "", "", "", "", "", "", 
  "", "", "", "", 72.22, 4.3851043*^7, 17.348, 29.1, 6.211, 3.857, 13913.839, 
  0.5, 278.364, 6.73, 0.7, 30.4, 83.741, 1.9, 76.88, 0.748}, 
 {"DZA", "Africa", "Algeria", "2021-01-16", 103611., 230., 242.571, 2831., 
  4., 4., 2362.794, 5.245, 5.532, 64.559, 0.091, 0.091, 0.93, "", "", "", "", 
  "", "", "", "", "", "", "", "", "", "", "", "", "", "", "", "", "", "", "", 
  "", "", "", 72.22, 4.3851043*^7, 17.348, 29.1, 6.211, 3.857, 13913.839, 
  0.5, 278.364, 6.73, 0.7, 30.4, 83.741, 1.9, 76.88, 0.748}, 
 {"DZA", "Africa", "Algeria", "2021-01-17", 103833., 222., 241.286, 2836., 
  5., 4.143, 2367.857, 5.063, 5.502, 64.673, 0.114, 0.094, 0.94, "", "", "", 
  "", "", "", "", "", "", "", "", "", "", "", "", "", "", "", "", "", "", "", 
  "", "", "", "", 72.22, 4.3851043*^7, 17.348, 29.1, 6.211, 3.857, 13913.839, 
  0.5, 278.364, 6.73, 0.7, 30.4, 83.741, 1.9, 76.88, 0.748}, 
 {"DZA", "Africa", "Algeria", "2021-01-18", 104092., 259., 246.143, 2840., 
  4., 4., 2373.763, 5.906, 5.613, 64.765, 0.091, 0.091, 0.96, "", "", "", "", 
  "", "", "", "", "", "", "", "", "", "", "", "", "", "", "", "", "", "", "", 
  "", "", "", 72.22, 4.3851043*^7, 17.348, 29.1, 6.211, 3.857, 13913.839, 
  0.5, 278.364, 6.73, 0.7, 30.4, 83.741, 1.9, 76.88, 0.748}, 
 {"DZA", "Africa", "Algeria", "2021-01-19", 104341., 249., 242.857, 2843., 
  3., 3.857, 2379.442, 5.678, 5.538, 64.833, 0.068, 0.088, 0.97, "", "", "", 
  "", "", "", "", "", "", "", "", "", "", "", "", "", "", "", "", "", "", "", 
  "", "", "", "", 72.22, 4.3851043*^7, 17.348, 29.1, 6.211, 3.857, 13913.839, 
  0.5, 278.364, 6.73, 0.7, 30.4, 83.741, 1.9, 76.88, 0.748}, 
 {"DZA", "Africa", "Algeria", "2021-01-20", 104606., 265., 249.429, 2849., 
  6., 4.286, 2385.485, 6.043, 5.688, 64.97, 0.137, 0.098, 0.98, "", "", "", 
  "", "", "", "", "", "", "", "", "", "", "", "", "", "", "", "", "", "", "", 
  "", "", "", "", 72.22, 4.3851043*^7, 17.348, 29.1, 6.211, 3.857, 13913.839, 
  0.5, 278.364, 6.73, 0.7, 30.4, 83.741, 1.9, 76.88, 0.748}, 
 {"DZA", "Africa", "Algeria", "2021-01-21", 104852., 246., 246.429, 2853., 
  4., 4.429, 2391.095, 5.61, 5.62, 65.061, 0.091, 0.101, 0.98, "", "", "", 
  "", "", "", "", "", "", "", "", "", "", "", "", "", "", "", "", "", "", "", 
  "", "", "", "", 72.22, 4.3851043*^7, 17.348, 29.1, 6.211, 3.857, 13913.839, 
  0.5, 278.364, 6.73, 0.7, 30.4, 83.741, 1.9, 76.88, 0.748}, 
 {"DZA", "Africa", "Algeria", "2021-01-22", 105124., 272., 249., 2856., 3., 
  4.143, 2397.298, 6.203, 5.678, 65.13, 0.068, 0.094, 0.99, "", "", "", "", 
  "", "", "", "", "", "", "", "", "", "", "", "", "", "", "", "", "", "", "", 
  "", "", "", 72.22, 4.3851043*^7, 17.348, 29.1, 6.211, 3.857, 13913.839, 
  0.5, 278.364, 6.73, 0.7, 30.4, 83.741, 1.9, 76.88, 0.748}, 
 {"DZA", "Africa", "Algeria", "2021-01-23", 105369., 245., 251.143, 2861., 
  5., 4.286, 2402.885, 5.587, 5.727, 65.244, 0.114, 0.098, 0.99, "", "", "", 
  "", "", "", "", "", "", "", "", "", "", "", "", "", "", "", "", "", "", "", 
  "", "", "", "", 72.22, 4.3851043*^7, 17.348, 29.1, 6.211, 3.857, 13913.839, 
  0.5, 278.364, 6.73, 0.7, 30.4, 83.741, 1.9, 76.88, 0.748}, 
 {"DZA", "Africa", "Algeria", "2021-01-24", 105596., 227., 251.857, 2863., 
  2., 3.857, 2408.061, 5.177, 5.743, 65.289, 0.046, 0.088, 0.98, "", "", "", 
  "", "", "", "", "", "", "", "", "", "", "", "", "", "", "", "", "", "", "", 
  "", "", "", "", 72.22, 4.3851043*^7, 17.348, 29.1, 6.211, 3.857, 13913.839, 
  0.5, 278.364, 6.73, 0.7, 30.4, 83.741, 1.9, 76.88, 0.748}, 
 {"DZA", "Africa", "Algeria", "2021-01-25", 105854., 258., 251.714, 2866., 
  3., 3.714, 2413.945, 5.884, 5.74, 65.358, 0.068, 0.085, 0.99, "", "", "", 
  "", "", "", "", "", "", "", "", "", "", "", "", "", "", "", "", "", "", "", 
  "", "", "", "", 72.22, 4.3851043*^7, 17.348, 29.1, 6.211, 3.857, 13913.839, 
  0.5, 278.364, 6.73, 0.7, 30.4, 83.741, 1.9, 76.88, 0.748}, 
 {"DZA", "Africa", "Algeria", "2021-01-26", 106097., 243., 250.857, 2871., 
  5., 4., 2419.486, 5.541, 5.721, 65.472, 0.114, 0.091, 0.99, "", "", "", "", 
  "", "", "", "", "", "", "", "", "", "", "", "", "", "", "", "", "", "", "", 
  "", "", "", 72.22, 4.3851043*^7, 17.348, 29.1, 6.211, 3.857, 13913.839, 
  0.5, 278.364, 6.73, 0.7, 30.4, 83.741, 1.9, 76.88, 0.748}, 
 {"DZA", "Africa", "Algeria", "2021-01-27", 106359., 262., 250.429, 2877., 
  6., 4., 2425.461, 5.975, 5.711, 65.608, 0.137, 0.091, 0.99, "", "", "", "", 
  "", "", "", "", "", "", "", "", "", "", "", "", "", "", "", "", "", "", "", 
  "", "", "", 72.22, 4.3851043*^7, 17.348, 29.1, 6.211, 3.857, 13913.839, 
  0.5, 278.364, 6.73, 0.7, 30.4, 83.741, 1.9, 76.88, 0.748}, 
 {"DZA", "Africa", "Algeria", "2021-01-28", 106610., 251., 251.143, 2881., 
  4., 4., 2431.185, 5.724, 5.727, 65.7, 0.091, 0.091, 0.99, "", "", "", "", 
  "", "", "", "", "", "", "", "", "", "", "", "", "", "", "", "", "", "", "", 
  "", "", "", 72.22, 4.3851043*^7, 17.348, 29.1, 6.211, 3.857, 13913.839, 
  0.5, 278.364, 6.73, 0.7, 30.4, 83.741, 1.9, 76.88, 0.748}, 
 {"DZA", "Africa", "Algeria", "2021-01-29", 106887., 277., 251.857, 2884., 
  3., 4., 2437.502, 6.317, 5.743, 65.768, 0.068, 0.091, 1., "", "", "", "", 
  "", "", "", "", "", "", "", "", "", "", "", "", "", 0., 0., "", "", "", 0., 
  0., "", "", 72.22, 4.3851043*^7, 17.348, 29.1, 6.211, 3.857, 13913.839, 
  0.5, 278.364, 6.73, 0.7, 30.4, 83.741, 1.9, 76.88, 0.748}, 
 {"DZA", "Africa", "Algeria", "2021-01-30", 107122., 235., 250.429, 2888., 
  4., 3.857, 2442.861, 5.359, 5.711, 65.859, 0.091, 0.088, 1., "", "", "", 
  "", "", "", "", "", "", "", "", "", "", "", "", "", "", 30., 30., "", 30., 
  30., 0., 0., "", 1., 72.22, 4.3851043*^7, 17.348, 29.1, 6.211, 3.857, 
  13913.839, 0.5, 278.364, 6.73, 0.7, 30.4, 83.741, 1.9, 76.88, 0.748}, 
 {"DZA", "Africa", "Algeria", "2021-01-31", 107339., 217., 249., 2891., 3., 
  4., 2447.81, 4.949, 5.678, 65.928, 0.068, 0.091, 0.97, "", "", "", "", "", 
  "", "", "", "", "", "", "", "", "", "", "", "", "", "", "", "", 1889., "", 
  "", "", 43., 72.22, 4.3851043*^7, 17.348, 29.1, 6.211, 3.857, 13913.839, 
  0.5, 278.364, 6.73, 0.7, 30.4, 83.741, 1.9, 76.88, 0.748}, 
 {"DZA", "Africa", "Algeria", "2021-02-01", 107578., 239., 246.286, 2894., 
  3., 4., 2453.26, 5.45, 5.616, 65.996, 0.068, 0.091, 0.98, "", "", "", "", 
  "", "", "", "", "", "", "", "", "", "", "", "", "", "", "", "", "", 2509., 
  "", "", "", 57., 72.22, 4.3851043*^7, 17.348, 29.1, 6.211, 3.857, 
  13913.839, 0.5, 278.364, 6.73, 0.7, 30.4, 83.741, 1.9, 76.88, 0.748}, 
 {"DZA", "Africa", "Algeria", "2021-02-02", 107841., 263., 249.143, 2898., 
  4., 3.857, 2459.257, 5.998, 5.682, 66.087, 0.091, 0.088, 1., "", "", "", 
  "", "", "", "", "", "", "", "", "", "", "", "", "", "", "", "", "", "", 
  2819., "", "", "", 64., 72.22, 4.3851043*^7, 17.348, 29.1, 6.211, 3.857, 
  13913.839, 0.5, 278.364, 6.73, 0.7, 30.4, 83.741, 1.9, 76.88, 0.748}, 
 {"DZA", "Africa", "Algeria", "2021-02-03", 108116., 275., 251., 2900., 2., 
  3.286, 2465.529, 6.271, 5.724, 66.133, 0.046, 0.075, 1., "", "", "", "", 
  "", "", "", "", "", "", "", "", "", "", "", "", "", "", "", "", "", 3005., 
  "", "", "", 69., 72.22, 4.3851043*^7, 17.348, 29.1, 6.211, 3.857, 
  13913.839, 0.5, 278.364, 6.73, 0.7, 30.4, 83.741, 1.9, 76.88, 0.748}, 
 {"DZA", "Africa", "Algeria", "2021-02-04", 108381., 265., 253., 2904., 4., 
  3.286, 2471.572, 6.043, 5.77, 66.224, 0.091, 0.075, 0.98, "", "", "", "", 
  "", "", "", "", "", "", "", "", "", "", "", "", "", "", "", "", "", 3129., 
  "", "", "", 71., 72.22, 4.3851043*^7, 17.348, 29.1, 6.211, 3.857, 
  13913.839, 0.5, 278.364, 6.73, 0.7, 30.4, 83.741, 1.9, 76.88, 0.748}, 
 {"DZA", "Africa", "Algeria", "2021-02-05", 108629., 248., 248.857, 2909., 
  5., 3.571, 2477.227, 5.656, 5.675, 66.338, 0.114, 0.081, 0.96, "", "", "", 
  "", "", "", "", "", "", "", "", "", "", "", "", "", "", "", "", "", "", 
  3217., "", "", "", 73., 72.22, 4.3851043*^7, 17.348, 29.1, 6.211, 3.857, 
  13913.839, 0.5, 278.364, 6.73, 0.7, 30.4, 83.741, 1.9, 76.88, 0.748}, 
 {"DZA", "Africa", "Algeria", "2021-02-06", 108629., 0., 215.286, 2909., 0., 
  3., 2477.227, 0., 4.909, 66.338, 0., 0.068, 0.96, "", "", "", "", "", "", 
  "", "", "", "", "", "", "", "", "", "", "", "", "", "", "", 3748., "", "", 
  "", 85., 72.22, 4.3851043*^7, 17.348, 29.1, 6.211, 3.857, 13913.839, 0.5, 
  278.364, 6.73, 0.7, 30.4, 83.741, 1.9, 76.88, 0.748}, 
 {"DZA", "Africa", "Algeria", "2021-02-07", 109088., 459., 249.857, 2914., 
  5., 3.286, 2487.695, 10.467, 5.698, 66.452, 0.114, 0.075, 1.07, "", "", "", 
  "", "", "", "", "", "", "", "", "", "", "", "", "", "", "", "", "", "", 
  3748., "", "", "", 85., 72.22, 4.3851043*^7, 17.348, 29.1, 6.211, 3.857, 
  13913.839, 0.5, 278.364, 6.73, 0.7, 30.4, 83.741, 1.9, 76.88, 0.748}, 
 {"DZA", "Africa", "Algeria", "2021-02-08", 109313., 225., 247.857, 2918., 
  4., 3.429, 2492.826, 5.131, 5.652, 66.543, 0.091, 0.078, 1.03, "", "", "", 
  "", "", "", "", "", "", "", "", "", "", "", "", "", "", "", "", "", "", 
  3748., "", "", "", 85., 72.22, 4.3851043*^7, 17.348, 29.1, 6.211, 3.857, 
  13913.839, 0.5, 278.364, 6.73, 0.7, 30.4, 83.741, 1.9, 76.88, 0.748}, 
 {"DZA", "Africa", "Algeria", "2021-02-09", 109559., 246., 245.429, 2924., 
  6., 3.714, 2498.435, 5.61, 5.597, 66.68, 0.137, 0.085, 1., "", "", "", "", 
  "", "", "", "", "", "", "", "", "", "", "", "", "", "", "", "", "", 3748., 
  "", "", "", 85., 72.22, 4.3851043*^7, 17.348, 29.1, 6.211, 3.857, 
  13913.839, 0.5, 278.364, 6.73, 0.7, 30.4, 83.741, 1.9, 76.88, 0.748}, 
 {"DZA", "Africa", "Algeria", "2021-02-10", 109782., 223., 238., 2926., 2., 
  3.714, 2503.521, 5.085, 5.427, 66.726, 0.046, 0.085, 0.98, "", "", "", "", 
  "", "", "", "", "", "", "", "", "", "", "", "", "", "", "", "", "", 3748., 
  "", "", "", 85., 72.22, 4.3851043*^7, 17.348, 29.1, 6.211, 3.857, 
  13913.839, 0.5, 278.364, 6.73, 0.7, 30.4, 83.741, 1.9, 76.88, 0.748}, 
 {"DZA", "Africa", "Algeria", "2021-02-11", 110049., 267., 238.286, 2930., 
  4., 3.714, 2509.61, 6.089, 5.434, 66.817, 0.091, 0.085, 0.97, "", "", "", 
  "", "", "", "", "", "", "", "", "", "", "", "", "", "", "", "", "", "", 
  3748., "", "", "", 85., 72.22, 4.3851043*^7, 17.348, 29.1, 6.211, 3.857, 
  13913.839, 0.5, 278.364, 6.73, 0.7, 30.4, 83.741, 1.9, 76.88, 0.748}, 
 {"DZA", "Africa", "Algeria", "2021-02-12", 110303., 254., 239.143, 2932., 
  2., 3.286, 2515.402, 5.792, 5.454, 66.863, 0.046, 0.075, 0.94, "", "", "", 
  "", "", "", "", "", "", "", "", "", "", "", "", "", "", "", "", "", "", 
  3748., "", "", "", 85., 72.22, 4.3851043*^7, 17.348, 29.1, 6.211, 3.857, 
  13913.839, 0.5, 278.364, 6.73, 0.7, 30.4, 83.741, 1.9, 76.88, 0.748}, 
 {"DZA", "Africa", "Algeria", "2021-02-13", 110513., 210., 269.143, 2935., 
  3., 3.714, 2520.191, 4.789, 6.138, 66.931, 0.068, 0.085, 0.92, "", "", "", 
  "", "", "", "", "", "", "", "", "", "", "", "", "", "", "", "", "", "", 
  3748., "", "", "", 85., 72.22, 4.3851043*^7, 17.348, 29.1, 6.211, 3.857, 
  13913.839, 0.5, 278.364, 6.73, 0.7, 30.4, 83.741, 1.9, 76.88, 0.748}, 
 {"DZA", "Africa", "Algeria", "2021-02-14", 110711., 198., 231.857, 2939., 
  4., 3.571, 2524.706, 4.515, 5.287, 67.022, 0.091, 0.081, 0.86, "", "", "", 
  "", "", "", "", "", "", "", "", "", "", "", "", "", "", "", "", "", "", 
  3748., "", "", "", 85., 72.22, 4.3851043*^7, 17.348, 29.1, 6.211, 3.857, 
  13913.839, 0.5, 278.364, 6.73, 0.7, 30.4, 83.741, 1.9, 76.88, 0.748}, 
 {"DZA", "Africa", "Algeria", "2021-02-15", 110894., 183., 225.857, 2943., 
  4., 3.571, 2528.879, 4.173, 5.151, 67.114, 0.091, 0.081, 0.84, "", "", "", 
  "", "", "", "", "", "", "", "", "", "", "", "", "", "", "", "", "", "", 
  3748., "", "", "", 85., 72.22, 4.3851043*^7, 17.348, 29.1, 6.211, 3.857, 
  13913.839, 0.5, 278.364, 6.73, 0.7, 30.4, 83.741, 1.9, 76.88, 0.748}, 
 {"DZA", "Africa", "Algeria", "2021-02-16", 111069., 175., 215.714, 2945., 
  2., 3., 2532.87, 3.991, 4.919, 67.159, 0.046, 0.068, 0.82, "", "", "", "", 
  "", "", "", "", "", "", "", "", "", "", "", "", "", "", "", "", "", 3748., 
  "", "", "", 85., 72.22, 4.3851043*^7, 17.348, 29.1, 6.211, 3.857, 
  13913.839, 0.5, 278.364, 6.73, 0.7, 30.4, 83.741, 1.9, 76.88, 0.748}, 
 {"DZA", "Africa", "Algeria", "2021-02-17", 111247., 178., 209.286, 2947., 
  2., 3., 2536.929, 4.059, 4.773, 67.205, 0.046, 0.068, 0.82, "", "", "", "", 
  "", "", "", "", "", "", "", "", "", "", "", "", "", "", "", "", "", 3748., 
  "", "", "", 85., 72.22, 4.3851043*^7, 17.348, 29.1, 6.211, 3.857, 
  13913.839, 0.5, 278.364, 6.73, 0.7, 30.4, 83.741, 1.9, 76.88, 0.748}, 
 {"DZA", "Africa", "Algeria", "2021-02-18", 111418., 171., 195.571, 2950., 
  3., 2.857, 2540.829, 3.9, 4.46, 67.273, 0.068, 0.065, 0.82, "", "", "", "", 
  "", "", "", "", "", "", "", "", "", "", "", "", "", "", "", "", "", 3748., 
  "", "", "", 85., 72.22, 4.3851043*^7, 17.348, 29.1, 6.211, 3.857, 
  13913.839, 0.5, 278.364, 6.73, 0.7, 30.4, 83.741, 1.9, 76.88, 0.748}, 
 {"DZA", "Africa", "Algeria", "2021-02-19", 111600., 182., 185.286, 2954., 
  4., 3.143, 2544.979, 4.15, 4.225, 67.364, 0.091, 0.072, 0.84, "", "", "", 
  "", "", "", "", "", "", "", "", "", "", "", "", "", "", 75000., 75000., "", 
  "", 3748., 0.17, 0.17, "", 85., 72.22, 4.3851043*^7, 17.348, 29.1, 6.211, 
  3.857, 13913.839, 0.5, 278.364, 6.73, 0.7, 30.4, 83.741, 1.9, 76.88, 
  0.748}, {"DZA", "Africa", "Algeria", "2021-02-20", 111764., 164., 178.714, 
  2958., 4., 3.286, 2548.719, 3.74, 4.075, 67.456, 0.091, 0.075, 0.86, "", 
  "", "", "", "", "", "", "", "", "", "", "", "", "", "", "", "", "", "", "", 
  "", 6451., "", "", "", 147., 72.22, 4.3851043*^7, 17.348, 29.1, 6.211, 
  3.857, 13913.839, 0.5, 278.364, 6.73, 0.7, 30.4, 83.741, 1.9, 76.88, 
  0.748}, {"DZA", "Africa", "Algeria", "2021-02-21", 111917., 153., 172.286, 
  2961., 3., 3.143, 2552.208, 3.489, 3.929, 67.524, 0.068, 0.072, 0.86, "", 
  "", "", "", "", "", "", "", "", "", "", "", "", "", "", "", "", "", "", "", 
  "", 9153., "", "", "", 209., 72.22, 4.3851043*^7, 17.348, 29.1, 6.211, 
  3.857, 13913.839, 0.5, 278.364, 6.73, 0.7, 30.4, 83.741, 1.9, 76.88, 
  0.748}, {"DZA", "Africa", "Algeria", "2021-02-22", 112094., 177., 171.429, 
  2964., 3., 3., 2556.245, 4.036, 3.909, 67.592, 0.068, 0.068, 0.88, "", "", 
  "", "", "", "", "", "", "", "", "", "", "", "", "", "", "", "", "", "", "", 
  11855., "", "", "", 270., 69.44, 4.3851043*^7, 17.348, 29.1, 6.211, 3.857, 
  13913.839, 0.5, 278.364, 6.73, 0.7, 30.4, 83.741, 1.9, 76.88, 0.748}, 
 {"DZA", "Africa", "Algeria", "2021-02-23", 112279., 185., 172.857, 2967., 
  3., 3.143, 2560.464, 4.219, 3.942, 67.661, 0.068, 0.072, 0.89, "", "", "", 
  "", "", "", "", "", "", "", "", "", "", "", "", "", "", "", "", "", "", 
  14557., "", "", "", 332., 69.44, 4.3851043*^7, 17.348, 29.1, 6.211, 3.857, 
  13913.839, 0.5, 278.364, 6.73, 0.7, 30.4, 83.741, 1.9, 76.88, 0.748}, 
 {"DZA", "Africa", "Algeria", "2021-02-24", 112461., 182., 173.429, 2970., 
  3., 3.286, 2564.614, 4.15, 3.955, 67.729, 0.068, 0.075, 0.9, "", "", "", 
  "", "", "", "", "", "", "", "", "", "", "", "", "", "", "", "", "", "", 
  17259., "", "", "", 394., 69.44, 4.3851043*^7, 17.348, 29.1, 6.211, 3.857, 
  13913.839, 0.5, 278.364, 6.73, 0.7, 30.4, 83.741, 1.9, 76.88, 0.748}, 
 {"DZA", "Africa", "Algeria", "2021-02-25", 112622., 161., 172., 2973., 3., 
  3.286, 2568.286, 3.672, 3.922, 67.798, 0.068, 0.075, 0.89, "", "", "", "", 
  "", "", "", "", "", "", "", "", "", "", "", "", "", "", "", "", "", 19961., 
  "", "", "", 455., 69.44, 4.3851043*^7, 17.348, 29.1, 6.211, 3.857, 
  13913.839, 0.5, 278.364, 6.73, 0.7, 30.4, 83.741, 1.9, 76.88, 0.748}, 
 {"DZA", "Africa", "Algeria", "2021-02-26", 112805., 183., 172.143, 2977., 
  4., 3.286, 2572.459, 4.173, 3.926, 67.889, 0.091, 0.075, 0.9, "", "", "", 
  "", "", "", "", "", "", "", "", "", "", "", "", "", "", "", "", "", "", 
  22664., "", "", "", 517., 69.44, 4.3851043*^7, 17.348, 29.1, 6.211, 3.857, 
  13913.839, 0.5, 278.364, 6.73, 0.7, 30.4, 83.741, 1.9, 76.88, 0.748}, 
 {"DZA", "Africa", "Algeria", "2021-02-27", 112960., 155., 170.857, 2979., 
  2., 3., 2575.993, 3.535, 3.896, 67.935, 0.046, 0.068, 0.91, "", "", "", "", 
  "", "", "", "", "", "", "", "", "", "", "", "", "", "", "", "", "", 22664., 
  "", "", "", 517., 69.44, 4.3851043*^7, 17.348, 29.1, 6.211, 3.857, 
  13913.839, 0.5, 278.364, 6.73, 0.7, 30.4, 83.741, 1.9, 76.88, 0.748}, 
 {"DZA", "Africa", "Algeria", "2021-02-28", 113092., 132., 167.857, 2983., 
  4., 3.143, 2579.004, 3.01, 3.828, 68.026, 0.091, 0.072, 0.91, "", "", "", 
  "", "", "", "", "", "", "", "", "", "", "", "", "", "", "", "", "", "", 
  22664., "", "", "", 517., 69.44, 4.3851043*^7, 17.348, 29.1, 6.211, 3.857, 
  13913.839, 0.5, 278.364, 6.73, 0.7, 30.4, 83.741, 1.9, 76.88, 0.748}, 
 {"DZA", "Africa", "Algeria", "2021-03-01", 113255., 163., 165.857, 2987., 
  4., 3.286, 2582.721, 3.717, 3.782, 68.117, 0.091, 0.075, 0.92, "", "", "", 
  "", "", "", "", "", "", "", "", "", "", "", "", "", "", "", "", "", "", 
  22664., "", "", "", 517., 69.44, 4.3851043*^7, 17.348, 29.1, 6.211, 3.857, 
  13913.839, 0.5, 278.364, 6.73, 0.7, 30.4, 83.741, 1.9, 76.88, 0.748}, 
 {"DZA", "Africa", "Algeria", "2021-03-02", 113430., 175., 164.429, 2991., 
  4., 3.429, 2586.712, 3.991, 3.75, 68.208, 0.091, 0.078, 0.93, "", "", "", 
  "", "", "", "", "", "", "", "", "", "", "", "", "", "", "", "", "", "", 
  22664., "", "", "", 517., 72.22, 4.3851043*^7, 17.348, 29.1, 6.211, 3.857, 
  13913.839, 0.5, 278.364, 6.73, 0.7, 30.4, 83.741, 1.9, 76.88, 0.748}, 
 {"DZA", "Africa", "Algeria", "2021-03-03", 113593., 163., 161.714, 2996., 
  5., 3.714, 2590.429, 3.717, 3.688, 68.322, 0.114, 0.085, 0.94, "", "", "", 
  "", "", "", "", "", "", "", "", "", "", "", "", "", "", "", "", "", "", 
  22664., "", "", "", 517., 72.22, 4.3851043*^7, 17.348, 29.1, 6.211, 3.857, 
  13913.839, 0.5, 278.364, 6.73, 0.7, 30.4, 83.741, 1.9, 76.88, 0.748}, 
 {"DZA", "Africa", "Algeria", "2021-03-04", 113761., 168., 162.714, 3002., 
  6., 4.143, 2594.26, 3.831, 3.711, 68.459, 0.137, 0.094, 0.94, "", "", "", 
  "", "", "", "", "", "", "", "", "", "", "", "", "", "", "", "", "", "", 
  22664., "", "", "", 517., 72.22, 4.3851043*^7, 17.348, 29.1, 6.211, 3.857, 
  13913.839, 0.5, 278.364, 6.73, 0.7, 30.4, 83.741, 1.9, 76.88, 0.748}, 
 {"DZA", "Africa", "Algeria", "2021-03-05", 113948., 187., 163.286, 3007., 
  5., 4.286, 2598.524, 4.264, 3.724, 68.573, 0.114, 0.098, 0.95, "", "", "", 
  "", "", "", "", "", "", "", "", "", "", "", "", "", "", "", "", "", "", 
  22664., "", "", "", 517., 72.22, 4.3851043*^7, 17.348, 29.1, 6.211, 3.857, 
  13913.839, 0.5, 278.364, 6.73, 0.7, 30.4, 83.741, 1.9, 76.88, 0.748}, 
 {"DZA", "Africa", "Algeria", "2021-03-06", 114104., 156., 163.429, 3010., 
  3., 4.429, 2602.082, 3.557, 3.727, 68.641, 0.068, 0.101, 0.94, "", "", "", 
  "", "", "", "", "", "", "", "", "", "", "", "", "", "", "", "", "", "", 
  22664., "", "", "", 517., 72.22, 4.3851043*^7, 17.348, 29.1, 6.211, 3.857, 
  13913.839, 0.5, 278.364, 6.73, 0.7, 30.4, 83.741, 1.9, 76.88, 0.748}, 
 {"DZA", "Africa", "Algeria", "2021-03-07", 114234., 130., 163.143, 3013., 
  3., 4.286, 2605.046, 2.965, 3.72, 68.71, 0.068, 0.098, 0.93, "", "", "", 
  "", "", "", "", "", "", "", "", "", "", "", "", "", "", "", "", "", "", 
  22664., "", "", "", 517., 72.22, 4.3851043*^7, 17.348, 29.1, 6.211, 3.857, 
  13913.839, 0.5, 278.364, 6.73, 0.7, 30.4, 83.741, 1.9, 76.88, 0.748}, 
 {"DZA", "Africa", "Algeria", "2021-03-08", 114382., 148., 161., 3018., 5., 
  4.429, 2608.421, 3.375, 3.672, 68.824, 0.114, 0.101, 0.92, "", "", "", "", 
  "", "", "", "", "", "", "", "", "", "", "", "", "", "", "", "", "", 22664., 
  "", "", "", 517., 72.22, 4.3851043*^7, 17.348, 29.1, 6.211, 3.857, 
  13913.839, 0.5, 278.364, 6.73, 0.7, 30.4, 83.741, 1.9, 76.88, 0.748}, 
 {"DZA", "Africa", "Algeria", "2021-03-09", 114543., 161., 159., 3022., 4., 
  4.429, 2612.093, 3.672, 3.626, 68.915, 0.091, 0.101, 0.92, "", "", "", "", 
  "", "", "", "", "", "", "", "", "", "", "", "", "", "", "", "", "", 22664., 
  "", "", "", 517., 72.22, 4.3851043*^7, 17.348, 29.1, 6.211, 3.857, 
  13913.839, 0.5, 278.364, 6.73, 0.7, 30.4, 83.741, 1.9, 76.88, 0.748}, 
 {"DZA", "Africa", "Algeria", "2021-03-10", 114681., 138., 155.429, 3026., 
  4., 4.286, 2615.24, 3.147, 3.544, 69.006, 0.091, 0.098, 0.92, "", "", "", 
  "", "", "", "", "", "", "", "", "", "", "", "", "", "", "", "", "", "", 
  22664., "", "", "", 517., 72.22, 4.3851043*^7, 17.348, 29.1, 6.211, 3.857, 
  13913.839, 0.5, 278.364, 6.73, 0.7, 30.4, 83.741, 1.9, 76.88, 0.748}, 
 {"DZA", "Africa", "Algeria", "2021-03-11", 114851., 170., 155.714, 3028., 
  2., 3.714, 2619.117, 3.877, 3.551, 69.052, 0.046, 0.085, 0.92, "", "", "", 
  "", "", "", "", "", "", "", "", "", "", "", "", "", "", "", "", "", "", 
  22664., "", "", "", 517., 72.22, 4.3851043*^7, 17.348, 29.1, 6.211, 3.857, 
  13913.839, 0.5, 278.364, 6.73, 0.7, 30.4, 83.741, 1.9, 76.88, 0.748}, 
 {"DZA", "Africa", "Algeria", "2021-03-12", 115008., 157., 151.429, 3031., 
  3., 3.429, 2622.697, 3.58, 3.453, 69.12, 0.068, 0.078, 0.92, "", "", "", 
  "", "", "", "", "", "", "", "", "", "", "", "", "", "", "", "", "", "", 
  22664., "", "", "", 517., 72.22, 4.3851043*^7, 17.348, 29.1, 6.211, 3.857, 
  13913.839, 0.5, 278.364, 6.73, 0.7, 30.4, 83.741, 1.9, 76.88, 0.748}, 
 {"DZA", "Africa", "Algeria", "2021-03-13", 115143., 135., 148.429, 3034., 
  3., 3.429, 2625.776, 3.079, 3.385, 69.189, 0.068, 0.078, 0.92, "", "", "", 
  "", "", "", "", "", "", "", "", "", "", "", "", "", "", "", "", "", "", 
  22664., "", "", "", 517., 72.22, 4.3851043*^7, 17.348, 29.1, 6.211, 3.857, 
  13913.839, 0.5, 278.364, 6.73, 0.7, 30.4, 83.741, 1.9, 76.88, 0.748}, 
 {"DZA", "Africa", "Algeria", "2021-03-14", 115265., 122., 147.286, 3036., 
  2., 3.286, 2628.558, 2.782, 3.359, 69.234, 0.046, 0.075, 0.91, "", "", "", 
  "", "", "", "", "", "", "", "", "", "", "", "", "", "", "", "", "", "", 
  22664., "", "", "", 517., 72.22, 4.3851043*^7, 17.348, 29.1, 6.211, 3.857, 
  13913.839, 0.5, 278.364, 6.73, 0.7, 30.4, 83.741, 1.9, 76.88, 0.748}, 
 {"DZA", "Africa", "Algeria", "2021-03-15", 115410., 145., 146.857, 3040., 
  4., 3.143, 2631.864, 3.307, 3.349, 69.326, 0.091, 0.072, 0.91, "", "", "", 
  "", "", "", "", "", "", "", "", "", "", "", "", "", "", "", "", "", "", 
  22664., "", "", "", 517., 72.22, 4.3851043*^7, 17.348, 29.1, 6.211, 3.857, 
  13913.839, 0.5, 278.364, 6.73, 0.7, 30.4, 83.741, 1.9, 76.88, 0.748}, 
 {"DZA", "Africa", "Algeria", "2021-03-16", 115540., 130., 142.429, 3045., 
  5., 3.286, 2634.829, 2.965, 3.248, 69.44, 0.114, 0.075, 0.89, "", "", "", 
  "", "", "", "", "", "", "", "", "", "", "", "", "", "", "", "", "", "", 
  22664., "", "", "", 517., 77.78, 4.3851043*^7, 17.348, 29.1, 6.211, 3.857, 
  13913.839, 0.5, 278.364, 6.73, 0.7, 30.4, 83.741, 1.9, 76.88, 0.748}, 
 {"DZA", "Africa", "Algeria", "2021-03-17", 115688., 148., 143.857, 3048., 
  3., 3.143, 2638.204, 3.375, 3.281, 69.508, 0.068, 0.072, 0.89, "", "", "", 
  "", "", "", "", "", "", "", "", "", "", "", "", "", "", "", "", "", "", 
  22664., "", "", "", 517., 77.78, 4.3851043*^7, 17.348, 29.1, 6.211, 3.857, 
  13913.839, 0.5, 278.364, 6.73, 0.7, 30.4, 83.741, 1.9, 76.88, 0.748}, 
 {"DZA", "Africa", "Algeria", "2021-03-18", 115842., 154., 141.571, 3051., 
  3., 3.286, 2641.716, 3.512, 3.228, 69.576, 0.068, 0.075, 0.87, "", "", "", 
  "", "", "", "", "", "", "", "", "", "", "", "", "", "", "", "", "", "", 
  22664., "", "", "", 517., 77.78, 4.3851043*^7, 17.348, 29.1, 6.211, 3.857, 
  13913.839, 0.5, 278.364, 6.73, 0.7, 30.4, 83.741, 1.9, 76.88, 0.748}, 
 {"DZA", "Africa", "Algeria", "2021-03-19", 115970., 128., 137.429, 3053., 
  2., 3.143, 2644.635, 2.919, 3.134, 69.622, 0.046, 0.072, 0.84, "", "", "", 
  "", "", "", "", "", "", "", "", "", "", "", "", "", "", "", "", "", "", 
  22664., "", "", "", 517., 77.78, 4.3851043*^7, 17.348, 29.1, 6.211, 3.857, 
  13913.839, 0.5, 278.364, 6.73, 0.7, 30.4, 83.741, 1.9, 76.88, 0.748}, 
 {"DZA", "Africa", "Algeria", "2021-03-20", 116066., 96., 131.857, 3055., 2., 
  3., 2646.824, 2.189, 3.007, 69.668, 0.046, 0.068, 0.82, "", "", "", "", "", 
  "", "", "", "", "", "", "", "", "", "", "", "", "", "", "", "", 22664., "", 
  "", "", 517., 77.78, 4.3851043*^7, 17.348, 29.1, 6.211, 3.857, 13913.839, 
  0.5, 278.364, 6.73, 0.7, 30.4, 83.741, 1.9, 76.88, 0.748}, 
 {"DZA", "Africa", "Algeria", "2021-03-21", 116157., 91., 127.429, 3057., 2., 
  3., 2648.899, 2.075, 2.906, 69.713, 0.046, 0.068, 0.8, "", "", "", "", "", 
  "", "", "", "", "", "", "", "", "", "", "", "", "", "", "", "", 22664., "", 
  "", "", 517., 77.78, 4.3851043*^7, 17.348, 29.1, 6.211, 3.857, 13913.839, 
  0.5, 278.364, 6.73, 0.7, 30.4, 83.741, 1.9, 76.88, 0.748}, 
 {"DZA", "Africa", "Algeria", "2021-03-22", 116255., 98., 120.714, 3061., 4., 
  3., 2651.134, 2.235, 2.753, 69.804, 0.091, 0.068, 0.79, "", "", "", "", "", 
  "", "", "", "", "", "", "", "", "", "", "", "", "", "", "", "", 22664., "", 
  "", "", 517., 77.78, 4.3851043*^7, 17.348, 29.1, 6.211, 3.857, 13913.839, 
  0.5, 278.364, 6.73, 0.7, 30.4, 83.741, 1.9, 76.88, 0.748}, 
 {"DZA", "Africa", "Algeria", "2021-03-23", 116349., 94., 115.571, 3066., 5., 
  3., 2653.278, 2.144, 2.636, 69.919, 0.114, 0.068, 0.78, "", "", "", "", "", 
  "", "", "", "", "", "", "", "", "", "", "", "", "", "", "", "", 22664., "", 
  "", "", 517., 77.78, 4.3851043*^7, 17.348, 29.1, 6.211, 3.857, 13913.839, 
  0.5, 278.364, 6.73, 0.7, 30.4, 83.741, 1.9, 76.88, 0.748}, 
 {"DZA", "Africa", "Algeria", "2021-03-24", 116438., 89., 107.143, 3069., 3., 
  3., 2655.307, 2.03, 2.443, 69.987, 0.068, 0.068, 0.8, "", "", "", "", "", 
  "", "", "", "", "", "", "", "", "", "", "", "", "", "", "", "", 22664., "", 
  "", "", 517., 77.78, 4.3851043*^7, 17.348, 29.1, 6.211, 3.857, 13913.839, 
  0.5, 278.364, 6.73, 0.7, 30.4, 83.741, 1.9, 76.88, 0.748}, 
 {"DZA", "Africa", "Algeria", "2021-03-25", 116543., 105., 100.143, 3071., 
  2., 2.857, 2657.702, 2.394, 2.284, 70.033, 0.046, 0.065, 0.83, "", "", "", 
  "", "", "", "", "", "", "", "", "", "", "", "", "", "", "", "", "", "", 
  22664., "", "", "", 517., 77.78, 4.3851043*^7, 17.348, 29.1, 6.211, 3.857, 
  13913.839, 0.5, 278.364, 6.73, 0.7, 30.4, 83.741, 1.9, 76.88, 0.748}, 
 {"DZA", "Africa", "Algeria", "2021-03-26", 116657., 114., 98.143, 3074., 3., 
  3., 2660.302, 2.6, 2.238, 70.101, 0.068, 0.068, 0.87, "", "", "", "", "", 
  "", "", "", "", "", "", "", "", "", "", "", "", "", "", "", "", 22664., "", 
  "", "", 517., 77.78, 4.3851043*^7, 17.348, 29.1, 6.211, 3.857, 13913.839, 
  0.5, 278.364, 6.73, 0.7, 30.4, 83.741, 1.9, 76.88, 0.748}, 
 {"DZA", "Africa", "Algeria", "2021-03-27", 116750., 93., 97.714, 3077., 3., 
  3.143, 2662.422, 2.121, 2.228, 70.169, 0.068, 0.072, 0.9, "", "", "", "", 
  "", "", "", "", "", "", "", "", "", "", "", "", "", "", "", "", "", 22664., 
  "", "", "", 517., 77.78, 4.3851043*^7, 17.348, 29.1, 6.211, 3.857, 
  13913.839, 0.5, 278.364, 6.73, 0.7, 30.4, 83.741, 1.9, 76.88, 0.748}, 
 {"DZA", "Africa", "Algeria", "2021-03-28", 116836., 86., 97., 3080., 3., 
  3.286, 2664.384, 1.961, 2.212, 70.238, 0.068, 0.075, 0.93, "", "", "", "", 
  "", "", "", "", "", "", "", "", "", "", "", "", "", "", "", "", "", 22664., 
  "", "", "", 517., 77.78, 4.3851043*^7, 17.348, 29.1, 6.211, 3.857, 
  13913.839, 0.5, 278.364, 6.73, 0.7, 30.4, 83.741, 1.9, 76.88, 0.748}, 
 {"DZA", "Africa", "Algeria", "2021-03-29", 116946., 110., 98.714, 3084., 4., 
  3.286, 2666.892, 2.508, 2.251, 70.329, 0.091, 0.075, 0.96, "", "", "", "", 
  "", "", "", "", "", "", "", "", "", "", "", "", "", "", "", "", "", 22664., 
  "", "", "", 517., 77.78, 4.3851043*^7, 17.348, 29.1, 6.211, 3.857, 
  13913.839, 0.5, 278.364, 6.73, 0.7, 30.4, 83.741, 1.9, 76.88, 0.748}, 
 {"DZA", "Africa", "Algeria", "2021-03-30", 117061., 115., 101.714, 3089., 
  5., 3.286, 2669.515, 2.623, 2.32, 70.443, 0.114, 0.075, 0.99, "", "", "", 
  "", "", "", "", "", "", "", "", "", "", "", "", "", "", "", "", "", "", 
  22664., "", "", "", 517., 77.78, 4.3851043*^7, 17.348, 29.1, 6.211, 3.857, 
  13913.839, 0.5, 278.364, 6.73, 0.7, 30.4, 83.741, 1.9, 76.88, 0.748}, 
 {"DZA", "Africa", "Algeria", "2021-03-31", 117192., 131., 107.714, 3093., 
  4., 3.429, 2672.502, 2.987, 2.456, 70.534, 0.091, 0.078, 1.01, "", "", "", 
  "", "", "", "", "", "", "", "", "", "", "", "", "", "", "", "", "", "", 
  22664., "", "", "", 517., 77.78, 4.3851043*^7, 17.348, 29.1, 6.211, 3.857, 
  13913.839, 0.5, 278.364, 6.73, 0.7, 30.4, 83.741, 1.9, 76.88, 0.748}, 
 {"DZA", "Africa", "Algeria", "2021-04-01", 117304., 112., 108.714, 3096., 
  3., 3.571, 2675.056, 2.554, 2.479, 70.603, 0.068, 0.081, 1.01, "", "", "", 
  "", "", "", "", "", "", "", "", "", "", "", "", "", "", "", "", "", "", 
  22664., "", "", "", 517., 77.78, 4.3851043*^7, 17.348, 29.1, 6.211, 3.857, 
  13913.839, 0.5, 278.364, 6.73, 0.7, 30.4, 83.741, 1.9, 76.88, 0.748}, 
 {"DZA", "Africa", "Algeria", "2021-04-02", 117429., 125., 110.286, 3099., 
  3., 3.571, 2677.907, 2.851, 2.515, 70.671, 0.068, 0.081, 1.01, "", "", "", 
  "", "", "", "", "", "", "", "", "", "", "", "", "", "", "", "", "", "", 
  22664., "", "", "", 517., 77.78, 4.3851043*^7, 17.348, 29.1, 6.211, 3.857, 
  13913.839, 0.5, 278.364, 6.73, 0.7, 30.4, 83.741, 1.9, 76.88, 0.748}, 
 {"DZA", "Africa", "Algeria", "2021-04-03", 117524., 95., 110.571, 3102., 3., 
  3.571, 2680.073, 2.166, 2.522, 70.739, 0.068, 0.081, 1.02, "", "", "", "", 
  "", "", "", "", "", "", "", "", "", "", "", "", "", "", "", "", "", 22664., 
  "", "", "", 517., 77.78, 4.3851043*^7, 17.348, 29.1, 6.211, 3.857, 
  13913.839, 0.5, 278.364, 6.73, 0.7, 30.4, 83.741, 1.9, 76.88, 0.748}, 
 {"DZA", "Africa", "Algeria", "2021-04-04", 117622., 98., 112.286, 3105., 3., 
  3.571, 2682.308, 2.235, 2.561, 70.808, 0.068, 0.081, 1.03, "", "", "", "", 
  "", "", "", "", "", "", "", "", "", "", "", "", "", "", "", "", "", 22664., 
  "", "", "", 517., 77.78, 4.3851043*^7, 17.348, 29.1, 6.211, 3.857, 
  13913.839, 0.5, 278.364, 6.73, 0.7, 30.4, 83.741, 1.9, 76.88, 0.748}, 
 {"DZA", "Africa", "Algeria", "2021-04-05", 117739., 117., 113.286, 3108., 
  3., 3.429, 2684.976, 2.668, 2.583, 70.876, 0.068, 0.078, 1.06, "", "", "", 
  "", "", "", "", "", "", "", "", "", "", "", "", "", "", "", "", "", "", 
  22664., "", "", "", 517., 77.78, 4.3851043*^7, 17.348, 29.1, 6.211, 3.857, 
  13913.839, 0.5, 278.364, 6.73, 0.7, 30.4, 83.741, 1.9, 76.88, 0.748}, 
 {"DZA", "Africa", "Algeria", "2021-04-06", 117879., 140., 116.857, 3112., 
  4., 3.286, 2688.169, 3.193, 2.665, 70.968, 0.091, 0.075, 1.07, "", "", "", 
  "", "", "", "", "", "", "", "", "", "", "", "", "", "", "", "", "", "", 
  22664., "", "", "", 517., 85.19, 4.3851043*^7, 17.348, 29.1, 6.211, 3.857, 
  13913.839, 0.5, 278.364, 6.73, 0.7, 30.4, 83.741, 1.9, 76.88, 0.748}, 
 {"DZA", "Africa", "Algeria", "2021-04-07", 118004., 125., 116., 3116., 4., 
  3.286, 2691.019, 2.851, 2.645, 71.059, 0.091, 0.075, 1.06, "", "", "", "", 
  "", "", "", "", "", "", "", "", "", "", "", "", "", "", "", "", "", 22664., 
  "", "", "", 517., 85.19, 4.3851043*^7, 17.348, 29.1, 6.211, 3.857, 
  13913.839, 0.5, 278.364, 6.73, 0.7, 30.4, 83.741, 1.9, 76.88, 0.748}, 
 {"DZA", "Africa", "Algeria", "2021-04-08", 118116., 112., 116., 3119., 3., 
  3.286, 2693.573, 2.554, 2.645, 71.127, 0.068, 0.075, 1.07, "", "", "", "", 
  "", "", "", "", "", "", "", "", "", "", "", "", "", "", "", "", "", 22664., 
  "", "", "", 517., 85.19, 4.3851043*^7, 17.348, 29.1, 6.211, 3.857, 
  13913.839, 0.5, 278.364, 6.73, 0.7, 30.4, 83.741, 1.9, 76.88, 0.748}, 
 {"DZA", "Africa", "Algeria", "2021-04-09", 118251., 135., 117.429, 3123., 
  4., 3.429, 2696.652, 3.079, 2.678, 71.218, 0.091, 0.078, 1.1, "", "", "", 
  "", "", "", "", "", "", "", "", "", "", "", "", "", "", "", "", "", "", 
  22664., "", "", "", 517., 85.19, 4.3851043*^7, 17.348, 29.1, 6.211, 3.857, 
  13913.839, 0.5, 278.364, 6.73, 0.7, 30.4, 83.741, 1.9, 76.88, 0.748}, 
 {"DZA", "Africa", "Algeria", "2021-04-10", 118378., 127., 122., 3126., 3., 
  3.429, 2699.548, 2.896, 2.782, 71.287, 0.068, 0.078, 1.14, "", "", "", "", 
  "", "", "", "", "", "", "", "", "", "", "", "", "", "", "", "", "", 22664., 
  "", "", "", 517., 85.19, 4.3851043*^7, 17.348, 29.1, 6.211, 3.857, 
  13913.839, 0.5, 278.364, 6.73, 0.7, 30.4, 83.741, 1.9, 76.88, 0.748}, 
 {"DZA", "Africa", "Algeria", "2021-04-11", 118516., 138., 127.714, 3130., 
  4., 3.571, 2702.695, 3.147, 2.912, 71.378, 0.091, 0.081, 1.16, "", "", "", 
  "", "", "", "", "", "", "", "", "", "", "", "", "", "", "", "", "", "", 
  22664., "", "", "", 517., 85.19, 4.3851043*^7, 17.348, 29.1, 6.211, 3.857, 
  13913.839, 0.5, 278.364, 6.73, 0.7, 30.4, 83.741, 1.9, 76.88, 0.748}, 
 {"DZA", "Africa", "Algeria", "2021-04-12", 118645., 129., 129.429, 3134., 
  4., 3.714, 2705.637, 2.942, 2.952, 71.469, 0.091, 0.085, 1.17, "", "", "", 
  "", "", "", "", "", "", "", "", "", "", "", "", "", "", "", "", "", "", 
  22664., "", "", "", 517., 77.78, 4.3851043*^7, 17.348, 29.1, 6.211, 3.857, 
  13913.839, 0.5, 278.364, 6.73, 0.7, 30.4, 83.741, 1.9, 76.88, 0.748}, 
 {"DZA", "Africa", "Algeria", "2021-04-13", 118799., 154., 131.429, 3137., 
  3., 3.571, 2709.149, 3.512, 2.997, 71.538, 0.068, 0.081, 1.18, "", "", "", 
  "", "", "", "", "", "", "", "", "", "", "", "", "", "", "", "", "", "", 
  22664., "", "", "", 517., 77.78, 4.3851043*^7, 17.348, 29.1, 6.211, 3.857, 
  13913.839, 0.5, 278.364, 6.73, 0.7, 30.4, 83.741, 1.9, 76.88, 0.748}, 
 {"DZA", "Africa", "Algeria", "2021-04-14", 118975., 176., 138.714, 3141., 
  4., 3.571, 2713.162, 4.014, 3.163, 71.629, 0.091, 0.081, 1.2, "", "", "", 
  "", "", "", "", "", "", "", "", "", "", "", "", "", "", "", "", "", "", 
  22664., "", "", "", 517., 77.78, 4.3851043*^7, 17.348, 29.1, 6.211, 3.857, 
  13913.839, 0.5, 278.364, 6.73, 0.7, 30.4, 83.741, 1.9, 76.88, 0.748}, 
 {"DZA", "Africa", "Algeria", "2021-04-15", 119142., 167., 146.571, 3144., 
  3., 3.571, 2716.971, 3.808, 3.342, 71.697, 0.068, 0.081, 1.2, "", "", "", 
  "", "", "", "", "", "", "", "", "", "", "", "", "", "", "", "", "", "", 
  22664., "", "", "", 517., 77.78, 4.3851043*^7, 17.348, 29.1, 6.211, 3.857, 
  13913.839, 0.5, 278.364, 6.73, 0.7, 30.4, 83.741, 1.9, 76.88, 0.748}, 
 {"DZA", "Africa", "Algeria", "2021-04-16", 119323., 181., 153.143, 3148., 
  4., 3.571, 2721.098, 4.128, 3.492, 71.788, 0.091, 0.081, 1.2, "", "", "", 
  "", "", "", "", "", "", "", "", "", "", "", "", "", "", "", "", "", "", 
  22664., "", "", "", 517., 77.78, 4.3851043*^7, 17.348, 29.1, 6.211, 3.857, 
  13913.839, 0.5, 278.364, 6.73, 0.7, 30.4, 83.741, 1.9, 76.88, 0.748}, 
 {"DZA", "Africa", "Algeria", "2021-04-17", 119486., 163., 158.286, 3152., 
  4., 3.714, 2724.815, 3.717, 3.61, 71.88, 0.091, 0.085, 1.19, "", "", "", 
  "", "", "", "", "", "", "", "", "", "", "", "", "", "", "", "", "", "", 
  22664., "", "", "", 517., 77.78, 4.3851043*^7, 17.348, 29.1, 6.211, 3.857, 
  13913.839, 0.5, 278.364, 6.73, 0.7, 30.4, 83.741, 1.9, 76.88, 0.748}, 
 {"DZA", "Africa", "Algeria", "2021-04-18", 119642., 156., 160.857, 3155., 
  3., 3.571, 2728.373, 3.557, 3.668, 71.948, 0.068, 0.081, 1.18, "", "", "", 
  "", "", "", "", "", "", "", "", "", "", "", "", "", "", "", "", "", "", 
  22664., "", "", "", 517., 77.78, 4.3851043*^7, 17.348, 29.1, 6.211, 3.857, 
  13913.839, 0.5, 278.364, 6.73, 0.7, 30.4, 83.741, 1.9, 76.88, 0.748}, 
 {"DZA", "Africa", "Algeria", "2021-04-19", 119805., 163., 165.714, 3160., 
  5., 3.714, 2732.09, 3.717, 3.779, 72.062, 0.114, 0.085, 1.17, "", "", "", 
  "", "", "", "", "", "", "", "", "", "", "", "", "", "", "", "", "", "", 
  22664., "", "", "", 517., 77.78, 4.3851043*^7, 17.348, 29.1, 6.211, 3.857, 
  13913.839, 0.5, 278.364, 6.73, 0.7, 30.4, 83.741, 1.9, 76.88, 0.748}, 
 {"DZA", "Africa", "Algeria", "2021-04-20", 119992., 187., 170.429, 3165., 
  5., 4., 2736.355, 4.264, 3.887, 72.176, 0.114, 0.091, 1.15, "", "", "", "", 
  "", "", "", "", "", "", "", "", "", "", "", "", "", "", "", "", "", 22664., 
  "", "", "", 517., 77.78, 4.3851043*^7, 17.348, 29.1, 6.211, 3.857, 
  13913.839, 0.5, 278.364, 6.73, 0.7, 30.4, 83.741, 1.9, 76.88, 0.748}, 
 {"DZA", "Africa", "Algeria", "2021-04-21", 120174., 182., 171.286, 3172., 
  7., 4.429, 2740.505, 4.15, 3.906, 72.336, 0.16, 0.101, 1.15, "", "", "", 
  "", "", "", "", "", "", "", "", "", "", "", "", "", "", "", "", "", "", 
  22664., "", "", "", 517., 77.78, 4.3851043*^7, 17.348, 29.1, 6.211, 3.857, 
  13913.839, 0.5, 278.364, 6.73, 0.7, 30.4, 83.741, 1.9, 76.88, 0.748}, 
 {"DZA", "Africa", "Algeria", "2021-04-22", 120363., 189., 174.429, 3181., 
  9., 5.286, 2744.815, 4.31, 3.978, 72.541, 0.205, 0.121, 1.15, "", "", "", 
  "", "", "", "", "", "", "", "", "", "", "", "", "", "", "", "", "", "", 
  22664., "", "", "", 517., 77.78, 4.3851043*^7, 17.348, 29.1, 6.211, 3.857, 
  13913.839, 0.5, 278.364, 6.73, 0.7, 30.4, 83.741, 1.9, 76.88, 0.748}, 
 {"DZA", "Africa", "Algeria", "2021-04-23", 120562., 199., 177., 3190., 9., 
  6., 2749.353, 4.538, 4.036, 72.746, 0.205, 0.137, 1.16, "", "", "", "", "", 
  "", "", "", "", "", "", "", "", "", "", "", "", "", "", "", "", 22664., "", 
  "", "", 517., 77.78, 4.3851043*^7, 17.348, 29.1, 6.211, 3.857, 13913.839, 
  0.5, 278.364, 6.73, 0.7, 30.4, 83.741, 1.9, 76.88, 0.748}, 
 {"DZA", "Africa", "Algeria", "2021-04-24", 120736., 174., 178.571, 3198., 
  8., 6.571, 2753.321, 3.968, 4.072, 72.929, 0.182, 0.15, 1.17, "", "", "", 
  "", "", "", "", "", "", "", "", "", "", "", "", "", "", "", "", "", "", 
  22664., "", "", "", 517., 77.78, 4.3851043*^7, 17.348, 29.1, 6.211, 3.857, 
  13913.839, 0.5, 278.364, 6.73, 0.7, 30.4, 83.741, 1.9, 76.88, 0.748}, 
 {"DZA", "Africa", "Algeria", "2021-04-25", 120922., 186., 182.857, 3207., 
  9., 7.429, 2757.563, 4.242, 4.17, 73.134, 0.205, 0.169, 1.18, "", "", "", 
  "", "", "", "", "", "", "", "", "", "", "", "", "", "", "", "", "", "", 
  22664., "", "", "", 517., 77.78, 4.3851043*^7, 17.348, 29.1, 6.211, 3.857, 
  13913.839, 0.5, 278.364, 6.73, 0.7, 30.4, 83.741, 1.9, 76.88, 0.748}, 
 {"DZA", "Africa", "Algeria", "2021-04-26", 121112., 190., 186.714, 3217., 
  10., 8.143, 2761.896, 4.333, 4.258, 73.362, 0.228, 0.186, 1.19, "", "", "", 
  "", "", "", "", "", "", "", "", "", "", "", "", "", "", "", "", "", "", 
  22664., "", "", "", 517., 77.78, 4.3851043*^7, 17.348, 29.1, 6.211, 3.857, 
  13913.839, 0.5, 278.364, 6.73, 0.7, 30.4, 83.741, 1.9, 76.88, 0.748}, 
 {"DZA", "Africa", "Algeria", "2021-04-27", 121344., 232., 193.143, 3225., 
  8., 8.571, 2767.186, 5.291, 4.405, 73.544, 0.182, 0.195, 1.2, "", "", "", 
  "", "", "", "", "", "", "", "", "", "", "", "", "", "", "", "", "", "", 
  22664., "", "", "", 517., 70.83, 4.3851043*^7, 17.348, 29.1, 6.211, 3.857, 
  13913.839, 0.5, 278.364, 6.73, 0.7, 30.4, 83.741, 1.9, 76.88, 0.748}, 
 {"DZA", "Africa", "Algeria", "2021-04-28", 121580., 236., 200.857, 3234., 
  9., 8.857, 2772.568, 5.382, 4.58, 73.75, 0.205, 0.202, 1.2, "", "", "", "", 
  "", "", "", "", "", "", "", "", "", "", "", "", "", "", "", "", "", 22664., 
  "", "", "", 517., 70.83, 4.3851043*^7, 17.348, 29.1, 6.211, 3.857, 
  13913.839, 0.5, 278.364, 6.73, 0.7, 30.4, 83.741, 1.9, 76.88, 0.748}, 
 {"DZA", "Africa", "Algeria", "2021-04-29", 121866., 286., 214.714, 3244., 
  10., 9., 2779.09, 6.522, 4.896, 73.978, 0.228, 0.205, 1.21, "", "", "", "", 
  "", "", "", "", "", "", "", "", "", "", "", "", "", "", "", "", "", 22664., 
  "", "", "", 517., 70.83, 4.3851043*^7, 17.348, 29.1, 6.211, 3.857, 
  13913.839, 0.5, 278.364, 6.73, 0.7, 30.4, 83.741, 1.9, 76.88, 0.748}, 
 {"DZA", "Africa", "Algeria", "2021-04-30", 122108., 242., 220.857, 3253., 
  9., 9., 2784.609, 5.519, 5.037, 74.183, 0.205, 0.205, 1.18, "", "", "", "", 
  "", "", "", "", "", "", "", "", "", "", "", "", "", "", "", "", "", 22664., 
  "", "", "", 517., 70.83, 4.3851043*^7, 17.348, 29.1, 6.211, 3.857, 
  13913.839, 0.5, 278.364, 6.73, 0.7, 30.4, 83.741, 1.9, 76.88, 0.748}, 
 {"DZA", "Africa", "Algeria", "2021-05-01", 122311., 203., 225., 3261., 8., 
  9., 2789.238, 4.629, 5.131, 74.365, 0.182, 0.205, 1.15, "", "", "", "", "", 
  "", "", "", "", "", "", "", "", "", "", "", "", "", "", "", "", 22664., "", 
  "", "", 517., 70.83, 4.3851043*^7, 17.348, 29.1, 6.211, 3.857, 13913.839, 
  0.5, 278.364, 6.73, 0.7, 30.4, 83.741, 1.9, 76.88, 0.748}, 
 {"DZA", "Africa", "Algeria", "2021-05-02", 122522., 211., 228.571, 3270., 
  9., 9., 2794.05, 4.812, 5.212, 74.571, 0.205, 0.205, 1.13, "", "", "", "", 
  "", "", "", "", "", "", "", "", "", "", "", "", "", "", "", "", "", 22664., 
  "", "", "", 517., 70.83, 4.3851043*^7, 17.348, 29.1, 6.211, 3.857, 
  13913.839, 0.5, 278.364, 6.73, 0.7, 30.4, 83.741, 1.9, 76.88, 0.748}, 
 {"DZA", "Africa", "Algeria", "2021-05-03", 122717., 195., 229.286, 3280., 
  10., 9., 2798.497, 4.447, 5.229, 74.799, 0.228, 0.205, 1.11, "", "", "", 
  "", "", "", "", "", "", "", "", "", "", "", "", "", "", "", "", "", "", 
  22664., "", "", "", 517., 70.83, 4.3851043*^7, 17.348, 29.1, 6.211, 3.857, 
  13913.839, 0.5, 278.364, 6.73, 0.7, 30.4, 83.741, 1.9, 76.88, 0.748}, 
 {"DZA", "Africa", "Algeria", "2021-05-04", 122999., 282., 236.429, 3289., 
  9., 9.143, 2804.928, 6.431, 5.392, 75.004, 0.205, 0.208, 1.1, "", "", "", 
  "", "", "", "", "", "", "", "", "", "", "", "", "", "", "", "", "", "", 
  22664., "", "", "", 517., 70.83, 4.3851043*^7, 17.348, 29.1, 6.211, 3.857, 
  13913.839, 0.5, 278.364, 6.73, 0.7, 30.4, 83.741, 1.9, 76.88, 0.748}, 
 {"DZA", "Africa", "Algeria", "2021-05-05", 123272., 273., 241.714, 3299., 
  10., 9.286, 2811.153, 6.226, 5.512, 75.232, 0.228, 0.212, 1.06, "", "", "", 
  "", "", "", "", "", "", "", "", "", "", "", "", "", "", "", "", "", "", 
  22664., "", "", "", 517., 70.83, 4.3851043*^7, 17.348, 29.1, 6.211, 3.857, 
  13913.839, 0.5, 278.364, 6.73, 0.7, 30.4, 83.741, 1.9, 76.88, 0.748}, 
 {"DZA", "Africa", "Algeria", "2021-05-06", 123473., 201., 229.571, 3307., 
  8., 9., 2815.737, 4.584, 5.235, 75.414, 0.182, 0.205, 1.01, "", "", "", "", 
  "", "", "", "", "", "", "", "", "", "", "", "", "", "", "", "", "", 22664., 
  "", "", "", 517., 70.83, 4.3851043*^7, 17.348, 29.1, 6.211, 3.857, 
  13913.839, 0.5, 278.364, 6.73, 0.7, 30.4, 83.741, 1.9, 76.88, 0.748}, 
 {"DZA", "Africa", "Algeria", "2021-05-07", 123692., 219., 226.286, 3315., 
  8., 8.857, 2820.731, 4.994, 5.16, 75.597, 0.182, 0.202, 1., "", "", "", "", 
  "", "", "", "", "", "", "", "", "", "", "", "", "", "", "", "", "", 22664., 
  "", "", "", 517., 70.83, 4.3851043*^7, 17.348, 29.1, 6.211, 3.857, 
  13913.839, 0.5, 278.364, 6.73, 0.7, 30.4, 83.741, 1.9, 76.88, 0.748}, 
 {"DZA", "Africa", "Algeria", "2021-05-08", 123900., 208., 227., 3321., 6., 
  8.571, 2825.474, 4.743, 5.177, 75.734, 0.137, 0.195, 0.99, "", "", "", "", 
  "", "", "", "", "", "", "", "", "", "", "", "", "", "", "", "", "", 22664., 
  "", "", "", 517., 70.83, 4.3851043*^7, 17.348, 29.1, 6.211, 3.857, 
  13913.839, 0.5, 278.364, 6.73, 0.7, 30.4, 83.741, 1.9, 76.88, 0.748}, 
 {"DZA", "Africa", "Algeria", "2021-05-09", 124104., 204., 226., 3328., 7., 
  8.286, 2830.127, 4.652, 5.154, 75.893, 0.16, 0.189, 0.98, "", "", "", "", 
  "", "", "", "", "", "", "", "", "", "", "", "", "", "", "", "", "", 22664., 
  "", "", "", 517., 70.83, 4.3851043*^7, 17.348, 29.1, 6.211, 3.857, 
  13913.839, 0.5, 278.364, 6.73, 0.7, 30.4, 83.741, 1.9, 76.88, 0.748}, 
 {"DZA", "Africa", "Algeria", "2021-05-10", 124288., 184., 224.429, 3335., 
  7., 7.857, 2834.323, 4.196, 5.118, 76.053, 0.16, 0.179, 0.94, "", "", "", 
  "", "", "", "", "", "", "", "", "", "", "", "", "", "", "", "", "", "", 
  22664., "", "", "", 517., 70.83, 4.3851043*^7, 17.348, 29.1, 6.211, 3.857, 
  13913.839, 0.5, 278.364, 6.73, 0.7, 30.4, 83.741, 1.9, 76.88, 0.748}, 
 {"DZA", "Africa", "Algeria", "2021-05-11", 124483., 195., 212., 3343., 8., 
  7.714, 2838.769, 4.447, 4.835, 76.235, 0.182, 0.176, 0.9, "", "", "", "", 
  "", "", "", "", "", "", "", "", "", "", "", "", "", "", "", "", "", 22664., 
  "", "", "", 517., 70.83, 4.3851043*^7, 17.348, 29.1, 6.211, 3.857, 
  13913.839, 0.5, 278.364, 6.73, 0.7, 30.4, 83.741, 1.9, 76.88, 0.748}, 
 {"DZA", "Africa", "Algeria", "2021-05-12", 124682., 199., 201.429, 3350., 
  7., 7.286, 2843.308, 4.538, 4.593, 76.395, 0.16, 0.166, 0.89, "", "", "", 
  "", "", "", "", "", "", "", "", "", "", "", "", "", "", "", "", "", "", 
  22664., "", "", "", 517., 70.83, 4.3851043*^7, 17.348, 29.1, 6.211, 3.857, 
  13913.839, 0.5, 278.364, 6.73, 0.7, 30.4, 83.741, 1.9, 76.88, 0.748}, 
 {"DZA", "Africa", "Algeria", "2021-05-13", 124889., 207., 202.286, 3355., 
  5., 6.857, 2848.028, 4.721, 4.613, 76.509, 0.114, 0.156, 0.88, "", "", "", 
  "", "", "", "", "", "", "", "", "", "", "", "", "", "", "", "", "", "", 
  22664., "", "", "", 517., 70.83, 4.3851043*^7, 17.348, 29.1, 6.211, 3.857, 
  13913.839, 0.5, 278.364, 6.73, 0.7, 30.4, 83.741, 1.9, 76.88, 0.748}, 
 {"DZA", "Africa", "Algeria", "2021-05-14", 125059., 170., 195.286, 3360., 
  5., 6.429, 2851.905, 3.877, 4.453, 76.623, 0.114, 0.147, 0.87, "", "", "", 
  "", "", "", "", "", "", "", "", "", "", "", "", "", "", "", "", "", "", 
  22664., "", "", "", 517., 70.83, 4.3851043*^7, 17.348, 29.1, 6.211, 3.857, 
  13913.839, 0.5, 278.364, 6.73, 0.7, 30.4, 83.741, 1.9, 76.88, 0.748}, 
 {"DZA", "Africa", "Algeria", "2021-05-15", 125194., 135., 184.857, 3366., 
  6., 6.429, 2854.983, 3.079, 4.216, 76.76, 0.137, 0.147, 0.89, "", "", "", 
  "", "", "", "", "", "", "", "", "", "", "", "", "", "", "", "", "", "", 
  22664., "", "", "", 517., 70.83, 4.3851043*^7, 17.348, 29.1, 6.211, 3.857, 
  13913.839, 0.5, 278.364, 6.73, 0.7, 30.4, 83.741, 1.9, 76.88, 0.748}, 
 {"DZA", "Africa", "Algeria", "2021-05-16", 125311., 117., 172.429, 3374., 
  8., 6.571, 2857.652, 2.668, 3.932, 76.942, 0.182, 0.15, 0.92, "", "", "", 
  "", "", "", "", "", "", "", "", "", "", "", "", "", "", "", "", "", "", 
  22664., "", "", "", 517., 70.83, 4.3851043*^7, 17.348, 29.1, 6.211, 3.857, 
  13913.839, 0.5, 278.364, 6.73, 0.7, 30.4, 83.741, 1.9, 76.88, 0.748}, 
 {"DZA", "Africa", "Algeria", "2021-05-17", 125485., 174., 171., 3381., 7., 
  6.571, 2861.62, 3.968, 3.9, 77.102, 0.16, 0.15, 0.98, "", "", "", "", "", 
  "", "", "", "", "", "", "", "", "", "", "", "", "", "", "", "", 22664., "", 
  "", "", 517., 61.57, 4.3851043*^7, 17.348, 29.1, 6.211, 3.857, 13913.839, 
  0.5, 278.364, 6.73, 0.7, 30.4, 83.741, 1.9, 76.88, 0.748}, 
 {"DZA", "Africa", "Algeria", "2021-05-18", 125693., 208., 172.857, 3388., 
  7., 6.429, 2866.363, 4.743, 3.942, 77.262, 0.16, 0.147, 1.03, "", "", "", 
  "", "", "", "", "", "", "", "", "", "", "", "", "", "", "", "", "", "", 
  22664., "", "", "", 517., 61.57, 4.3851043*^7, 17.348, 29.1, 6.211, 3.857, 
  13913.839, 0.5, 278.364, 6.73, 0.7, 30.4, 83.741, 1.9, 76.88, 0.748}, 
 {"DZA", "Africa", "Algeria", "2021-05-19", 125896., 203., 173.429, 3395., 
  7., 6.429, 2870.992, 4.629, 3.955, 77.421, 0.16, 0.147, 1.07, "", "", "", 
  "", "", "", "", "", "", "", "", "", "", "", "", "", "", "", "", "", "", 
  22664., "", "", "", 517., 61.57, 4.3851043*^7, 17.348, 29.1, 6.211, 3.857, 
  13913.839, 0.5, 278.364, 6.73, 0.7, 30.4, 83.741, 1.9, 76.88, 0.748}, 
 {"DZA", "Africa", "Algeria", "2021-05-20", 126156., 260., 181., 3401., 6., 
  6.571, 2876.921, 5.929, 4.128, 77.558, 0.137, 0.15, 1.13, "", "", "", "", 
  "", "", "", "", "", "", "", "", "", "", "", "", "", "", "", "", "", 22664., 
  "", "", "", 517., 61.57, 4.3851043*^7, 17.348, 29.1, 6.211, 3.857, 
  13913.839, 0.5, 278.364, 6.73, 0.7, 30.4, 83.741, 1.9, 76.88, 0.748}, 
 {"DZA", "Africa", "Algeria", "2021-05-21", 126434., 278., 196.429, 3405., 
  4., 6.429, 2883.261, 6.34, 4.479, 77.649, 0.091, 0.147, 1.17, "", "", "", 
  "", "", "", "", "", "", "", "", "", "", "", "", "", "", "", "", "", "", 
  22664., "", "", "", 517., 61.57, 4.3851043*^7, 17.348, 29.1, 6.211, 3.857, 
  13913.839, 0.5, 278.364, 6.73, 0.7, 30.4, 83.741, 1.9, 76.88, 0.748}, 
 {"DZA", "Africa", "Algeria", "2021-05-22", 126651., 217., 208.143, 3411., 
  6., 6.429, 2888.21, 4.949, 4.747, 77.786, 0.137, 0.147, 1.17, "", "", "", 
  "", "", "", "", "", "", "", "", "", "", "", "", "", "", "", "", "", "", 
  22664., "", "", "", 517., 61.57, 4.3851043*^7, 17.348, 29.1, 6.211, 3.857, 
  13913.839, 0.5, 278.364, 6.73, 0.7, 30.4, 83.741, 1.9, 76.88, 0.748}, 
 {"DZA", "Africa", "Algeria", "2021-05-23", 126860., 209., 221.286, 3418., 
  7., 6.286, 2892.976, 4.766, 5.046, 77.946, 0.16, 0.143, 1.17, "", "", "", 
  "", "", "", "", "", "", "", "", "", "", "", "", "", "", "", "", "", "", 
  22664., "", "", "", 517., 61.57, 4.3851043*^7, 17.348, 29.1, 6.211, 3.857, 
  13913.839, 0.5, 278.364, 6.73, 0.7, 30.4, 83.741, 1.9, 76.88, 0.748}, 
 {"DZA", "Africa", "Algeria", "2021-05-24", 127107., 247., 231.714, 3426., 
  8., 6.429, 2898.608, 5.633, 5.284, 78.128, 0.182, 0.147, 1.17, "", "", "", 
  "", "", "", "", "", "", "", "", "", "", "", "", "", "", "", "", "", "", 
  22664., "", "", "", 517., 61.57, 4.3851043*^7, 17.348, 29.1, 6.211, 3.857, 
  13913.839, 0.5, 278.364, 6.73, 0.7, 30.4, 83.741, 1.9, 76.88, 0.748}, 
 {"DZA", "Africa", "Algeria", "2021-05-25", 127361., 254., 238.286, 3433., 
  7., 6.429, 2904.401, 5.792, 5.434, 78.288, 0.16, 0.147, 1.15, "", "", "", 
  "", "", "", "", "", "", "", "", "", "", "", "", "", "", "", "", "", "", 
  22664., "", "", "", 517., 61.57, 4.3851043*^7, 17.348, 29.1, 6.211, 3.857, 
  13913.839, 0.5, 278.364, 6.73, 0.7, 30.4, 83.741, 1.9, 76.88, 0.748}, 
 {"DZA", "Africa", "Algeria", "2021-05-26", 127646., 285., 250., 3440., 7., 
  6.429, 2910.9, 6.499, 5.701, 78.447, 0.16, 0.147, 1.14, "", "", "", "", "", 
  "", "", "", "", "", "", "", "", "", "", "", "", "", "", "", "", 22664., "", 
  "", "", 517., 61.57, 4.3851043*^7, 17.348, 29.1, 6.211, 3.857, 13913.839, 
  0.5, 278.364, 6.73, 0.7, 30.4, 83.741, 1.9, 76.88, 0.748}, 
 {"DZA", "Africa", "Algeria", "2021-05-27", 127926., 280., 252.857, 3448., 
  8., 6.714, 2917.285, 6.385, 5.766, 78.63, 0.182, 0.153, 1.14, "", "", "", 
  "", "", "", "", "", "", "", "", "", "", "", "", "", "", "", "", "", "", 
  22664., "", "", "", 517., 61.57, 4.3851043*^7, 17.348, 29.1, 6.211, 3.857, 
  13913.839, 0.5, 278.364, 6.73, 0.7, 30.4, 83.741, 1.9, 76.88, 0.748}, 
 {"DZA", "Africa", "Algeria", "2021-05-28", 128198., 272., 252., 3455., 7., 
  7.143, 2923.488, 6.203, 5.747, 78.789, 0.16, 0.163, 1.14, "", "", "", "", 
  "", "", "", "", "", "", "", "", "", "", "", "", "", "", "", "", "", 22664., 
  "", "", "", 517., 61.57, 4.3851043*^7, 17.348, 29.1, 6.211, 3.857, 
  13913.839, 0.5, 278.364, 6.73, 0.7, 30.4, 83.741, 1.9, 76.88, 0.748}, 
 {"DZA", "Africa", "Algeria", "2021-05-29", 128456., 258., 257.857, 3460., 
  5., 7., 2929.372, 5.884, 5.88, 78.903, 0.114, 0.16, 1.16, "", "", "", "", 
  "", "", "", "", "", "", "", "", "", "", "", "", "", "", "", "", "", 22664., 
  "", "", "", 517., 61.57, 4.3851043*^7, 17.348, 29.1, 6.211, 3.857, 
  13913.839, 0.5, 278.364, 6.73, 0.7, 30.4, 83.741, 1.9, 76.88, 0.748}, 
 {"DZA", "Africa", "Algeria", "2021-05-30", 128725., 269., 266.429, 3465., 
  5., 6.714, 2935.506, 6.134, 6.076, 79.018, 0.114, 0.153, 1.17, "", "", "", 
  "", "", "", "", "", "", "", "", "", "", "", "", "", "", "", "", "", "", 
  22664., "", "", "", 517., 61.57, 4.3851043*^7, 17.348, 29.1, 6.211, 3.857, 
  13913.839, 0.5, 278.364, 6.73, 0.7, 30.4, 83.741, 1.9, 76.88, 0.748}, 
 {"DZA", "Africa", "Algeria", "2021-05-31", 128913., 188., 258., 3472., 7., 
  6.571, 2939.793, 4.287, 5.884, 79.177, 0.16, 0.15, 1.16, "", "", "", "", 
  "", "", "", "", "", "", "", "", "", "", "", "", "", "", "", "", "", 22664., 
  "", "", "", 517., 61.57, 4.3851043*^7, 17.348, 29.1, 6.211, 3.857, 
  13913.839, 0.5, 278.364, 6.73, 0.7, 30.4, 83.741, 1.9, 76.88, 0.748}, 
 {"DZA", "Africa", "Algeria", "2021-06-01", 129218., 305., 265.286, 3480., 
  8., 6.714, 2946.749, 6.955, 6.05, 79.36, 0.182, 0.153, 1.19, "", "", "", 
  "", "", "", "", "", "", "", "", "", "", "", "", "", "", "", "", "", "", 
  22664., "", "", "", 517., 61.57, 4.3851043*^7, 17.348, 29.1, 6.211, 3.857, 
  13913.839, 0.5, 278.364, 6.73, 0.7, 30.4, 83.741, 1.9, 76.88, 0.748}, 
 {"DZA", "Africa", "Algeria", "2021-06-02", 129640., 422., 284.857, 3490., 
  10., 7.143, 2956.372, 9.623, 6.496, 79.588, 0.228, 0.163, 1.22, "", "", "", 
  "", "", "", "", "", "", "", "", "", "", "", "", "", "", "", "", "", "", 
  22664., "", "", "", 517., 61.57, 4.3851043*^7, 17.348, 29.1, 6.211, 3.857, 
  13913.839, 0.5, 278.364, 6.73, 0.7, 30.4, 83.741, 1.9, 76.88, 0.748}, 
 {"DZA", "Africa", "Algeria", "2021-06-03", 129976., 336., 292.857, 3497., 
  7., 7., 2964.034, 7.662, 6.678, 79.747, 0.16, 0.16, 1.21, "", "", "", "", 
  "", "", "", "", "", "", "", "", "", "", "", "", "", "", "", "", "", 22664., 
  "", "", "", 517., 61.57, 4.3851043*^7, 17.348, 29.1, 6.211, 3.857, 
  13913.839, 0.5, 278.364, 6.73, 0.7, 30.4, 83.741, 1.9, 76.88, 0.748}, 
 {"DZA", "Africa", "Algeria", "2021-06-04", 130361., 385., 309., 3504., 7., 
  7., 2972.814, 8.78, 7.047, 79.907, 0.16, 0.16, 1.21, "", "", "", "", "", 
  "", "", "", "", "", "", "", "", "", "", "", "", "", "", "", "", 22664., "", 
  "", "", 517., 61.57, 4.3851043*^7, 17.348, 29.1, 6.211, 3.857, 13913.839, 
  0.5, 278.364, 6.73, 0.7, 30.4, 83.741, 1.9, 76.88, 0.748}, 
 {"DZA", "Africa", "Algeria", "2021-06-05", 130681., 320., 317.857, 3510., 
  6., 7.143, 2980.112, 7.297, 7.249, 80.044, 0.137, 0.163, 1.19, "", "", "", 
  "", "", "", "", "", "", "", "", "", "", "", "", "", "", "", "", "", "", 
  22664., "", "", "", 517., 61.57, 4.3851043*^7, 17.348, 29.1, 6.211, 3.857, 
  13913.839, 0.5, 278.364, 6.73, 0.7, 30.4, 83.741, 1.9, 76.88, 0.748}, 
 {"DZA", "Africa", "Algeria", "2021-06-06", 130958., 277., 319., 3518., 8., 
  7.571, 2986.428, 6.317, 7.275, 80.226, 0.182, 0.173, 1.18, "", "", "", "", 
  "", "", "", "", "", "", "", "", "", "", "", "", "", 2.5*^6, 2.5*^6, "", "", 
  22664., 5.7, 5.7, "", 517., 61.57, 4.3851043*^7, 17.348, 29.1, 6.211, 
  3.857, 13913.839, 0.5, 278.364, 6.73, 0.7, 30.4, 83.741, 1.9, 76.88, 
  0.748}, {"DZA", "Africa", "Algeria", "2021-06-07", 131283., 325., 338.571, 
  3527., 9., 7.857, 2993.84, 7.411, 7.721, 80.431, 0.205, 0.179, "", "", "", 
  "", "", "", "", "", "", "", "", "", "", "", "", "", "", "", "", "", "", "", 
  "", "", "", "", "", 61.57, 4.3851043*^7, 17.348, 29.1, 6.211, 3.857, 
  13913.839, 0.5, 278.364, 6.73, 0.7, 30.4, 83.741, 1.9, 76.88, 0.748}, 
 {"AND", "Europe", "Andorra", "2020-03-02", 1., 1., "", "", "", "", 12.942, 
  12.942, "", "", "", "", "", "", "", "", "", "", "", "", "", "", "", "", "", 
  "", "", "", "", "", "", "", "", "", "", "", "", "", "", 0., 77265., 
  163.755, "", "", "", "", "", 109.135, 7.97, 29., 37.8, "", "", 83.73, 
  0.868}, {"AND", "Europe", "Andorra", "2020-03-03", 1., 0., "", "", "", "", 
  12.942, 0., "", "", "", "", "", "", "", "", "", "", "", "", "", "", "", "", 
  "", "", "", "", "", "", "", "", "", "", "", "", "", "", "", 0., 77265., 
  163.755, "", "", "", "", "", 109.135, 7.97, 29., 37.8, "", "", 83.73, 
  0.868}, {"AND", "Europe", "Andorra", "2020-03-04", 1., 0., "", "", "", "", 
  12.942, 0., "", "", "", "", "", "", "", "", "", "", "", "", "", "", "", "", 
  "", "", "", "", "", "", "", "", "", "", "", "", "", "", "", 0., 77265., 
  163.755, "", "", "", "", "", 109.135, 7.97, 29., 37.8, "", "", 83.73, 
  0.868}, {"AND", "Europe", "Andorra", "2020-03-05", 1., 0., "", "", "", "", 
  12.942, 0., "", "", "", "", "", "", "", "", "", "", "", "", "", "", "", "", 
  "", "", "", "", "", "", "", "", "", "", "", "", "", "", "", 0., 77265., 
  163.755, "", "", "", "", "", 109.135, 7.97, 29., 37.8, "", "", 83.73, 
  0.868}, {"AND", "Europe", "Andorra", "2020-03-06", 1., 0., "", "", "", "", 
  12.942, 0., "", "", "", "", "", "", "", "", "", "", "", "", "", "", "", "", 
  "", "", "", "", "", "", "", "", "", "", "", "", "", "", "", 0., 77265., 
  163.755, "", "", "", "", "", 109.135, 7.97, 29., 37.8, "", "", 83.73, 
  0.868}, {"AND", "Europe", "Andorra", "2020-03-07", 1., 0., 0.143, "", "", 
  0., 12.942, 0., 1.849, "", "", 0., "", "", "", "", "", "", "", "", "", "", 
  "", "", "", "", "", "", "", "", "", "", "", "", "", "", "", "", "", 0., 
  77265., 163.755, "", "", "", "", "", 109.135, 7.97, 29., 37.8, "", "", 
  83.73, 0.868}, {"AND", "Europe", "Andorra", "2020-03-08", 1., 0., 0.143, 
  "", "", 0., 12.942, 0., 1.849, "", "", 0., "", "", "", "", "", "", "", "", 
  "", "", "", "", "", "", "", "", "", "", "", "", "", "", "", "", "", "", "", 
  0., 77265., 163.755, "", "", "", "", "", 109.135, 7.97, 29., 37.8, "", "", 
  83.73, 0.868}, {"AND", "Europe", "Andorra", "2020-03-09", 1., 0., 0., "", 
  "", 0., 12.942, 0., 0., "", "", 0., "", "", "", "", "", "", "", "", "", "", 
  "", "", "", "", "", "", "", "", "", "", "", "", "", "", "", "", "", 0., 
  77265., 163.755, "", "", "", "", "", 109.135, 7.97, 29., 37.8, "", "", 
  83.73, 0.868}, {"AND", "Europe", "Andorra", "2020-03-10", 1., 0., 0., "", 
  "", 0., 12.942, 0., 0., "", "", 0., "", "", "", "", "", "", "", "", "", "", 
  "", "", "", "", "", "", "", "", "", "", "", "", "", "", "", "", "", 0., 
  77265., 163.755, "", "", "", "", "", 109.135, 7.97, 29., 37.8, "", "", 
  83.73, 0.868}, {"AND", "Europe", "Andorra", "2020-03-11", 1., 0., 0., "", 
  "", 0., 12.942, 0., 0., "", "", 0., "", "", "", "", "", "", "", "", "", "", 
  "", "", "", "", "", "", "", "", "", "", "", "", "", "", "", "", "", 0., 
  77265., 163.755, "", "", "", "", "", 109.135, 7.97, 29., 37.8, "", "", 
  83.73, 0.868}, {"AND", "Europe", "Andorra", "2020-03-12", 1., 0., 0., "", 
  "", 0., 12.942, 0., 0., "", "", 0., "", "", "", "", "", "", "", "", "", "", 
  "", "", "", "", "", "", "", "", "", "", "", "", "", "", "", "", "", 0., 
  77265., 163.755, "", "", "", "", "", 109.135, 7.97, 29., 37.8, "", "", 
  83.73, 0.868}, {"AND", "Europe", "Andorra", "2020-03-13", 1., 0., 0., "", 
  "", 0., 12.942, 0., 0., "", "", 0., "", "", "", "", "", "", "", "", "", "", 
  "", "", "", "", "", "", "", "", "", "", "", "", "", "", "", "", "", 9.26, 
  77265., 163.755, "", "", "", "", "", 109.135, 7.97, 29., 37.8, "", "", 
  83.73, 0.868}, {"AND", "Europe", "Andorra", "2020-03-14", 1., 0., 0., "", 
  "", 0., 12.942, 0., 0., "", "", 0., "", "", "", "", "", "", "", "", "", "", 
  "", "", "", "", "", "", "", "", "", "", "", "", "", "", "", "", "", 20.37, 
  77265., 163.755, "", "", "", "", "", 109.135, 7.97, 29., 37.8, "", "", 
  83.73, 0.868}, {"AND", "Europe", "Andorra", "2020-03-15", 1., 0., 0., "", 
  "", 0., 12.942, 0., 0., "", "", 0., "", "", "", "", "", "", "", "", "", "", 
  "", "", "", "", "", "", "", "", "", "", "", "", "", "", "", "", "", 20.37, 
  77265., 163.755, "", "", "", "", "", 109.135, 7.97, 29., 37.8, "", "", 
  83.73, 0.868}, {"AND", "Europe", "Andorra", "2020-03-16", 2., 1., 0.143, 
  "", "", 0., 25.885, 12.942, 1.849, "", "", 0., "", "", "", "", "", "", "", 
  "", "", "", "", "", "", "", "", "", "", "", "", "", "", "", "", "", "", "", 
  "", 31.48, 77265., 163.755, "", "", "", "", "", 109.135, 7.97, 29., 37.8, 
  "", "", 83.73, 0.868}, {"AND", "Europe", "Andorra", "2020-03-17", 39., 37., 
  5.429, "", "", 0., 504.756, 478.871, 70.259, "", "", 0., "", "", "", "", 
  "", "", "", "", "", "", "", "", "", "", "", "", "", "", "", "", "", "", "", 
  "", "", "", "", 31.48, 77265., 163.755, "", "", "", "", "", 109.135, 7.97, 
  29., 37.8, "", "", 83.73, 0.868}, {"AND", "Europe", "Andorra", 
  "2020-03-18", 39., 0., 5.429, "", "", 0., 504.756, 0., 70.259, "", "", 0., 
  "", "", "", "", "", "", "", "", "", "", "", "", "", "", "", "", "", "", "", 
  "", "", "", "", "", "", "", "", 31.48, 77265., 163.755, "", "", "", "", "", 
  109.135, 7.97, 29., 37.8, "", "", 83.73, 0.868}, 
 {"AND", "Europe", "Andorra", "2020-03-19", 53., 14., 7.429, "", "", 0., 
  685.951, 181.195, 96.144, "", "", 0., "", "", "", "", "", "", "", "", "", 
  "", "", "", "", "", "", "", "", "", "", "", "", "", "", "", "", "", "", 
  31.48, 77265., 163.755, "", "", "", "", "", 109.135, 7.97, 29., 37.8, "", 
  "", 83.73, 0.868}, {"AND", "Europe", "Andorra", "2020-03-20", 75., 22., 
  10.571, "", "", 0., 970.685, 284.734, 136.82, "", "", 0., "", "", "", "", 
  "", "", "", "", "", "", "", "", "", "", "", "", "", "", "", "", "", "", "", 
  "", "", "", "", 31.48, 77265., 163.755, "", "", "", "", "", 109.135, 7.97, 
  29., 37.8, "", "", 83.73, 0.868}, {"AND", "Europe", "Andorra", 
  "2020-03-21", 88., 13., 12.429, "", "", 0., 1138.937, 168.252, 160.856, "", 
  "", 0., "", "", "", "", "", "", "", "", "", "", "", "", "", "", "", "", "", 
  "", "", "", "", "", "", "", "", "", "", 31.48, 77265., 163.755, "", "", "", 
  "", "", 109.135, 7.97, 29., 37.8, "", "", 83.73, 0.868}, 
 {"AND", "Europe", "Andorra", "2020-03-22", 113., 25., 16., 1., 1., 0.143, 
  1462.499, 323.562, 207.08, 12.942, 12.942, 1.849, "", "", "", "", "", "", 
  "", "", "", "", "", "", "", "", "", "", "", "", "", "", "", "", "", "", "", 
  "", "", 31.48, 77265., 163.755, "", "", "", "", "", 109.135, 7.97, 29., 
  37.8, "", "", 83.73, 0.868}, {"AND", "Europe", "Andorra", "2020-03-23", 
  133., 20., 18.714, 1., 0., 0.143, 1721.349, 258.849, 242.209, 12.942, 0., 
  1.849, 1.35, "", "", "", "", "", "", "", "", "", "", "", "", "", "", "", 
  "", "", "", "", "", "", "", "", "", "", "", 31.48, 77265., 163.755, "", "", 
  "", "", "", 109.135, 7.97, 29., 37.8, "", "", 83.73, 0.868}, 
 {"AND", "Europe", "Andorra", "2020-03-24", 164., 31., 17.857, 1., 0., 0.143, 
  2122.565, 401.217, 231.116, 12.942, 0., 1.849, 1.35, "", "", "", "", "", 
  "", "", "", "", "", "", "", "", "", "", "", "", "", "", "", "", "", "", "", 
  "", "", 31.48, 77265., 163.755, "", "", "", "", "", 109.135, 7.97, 29., 
  37.8, "", "", 83.73, 0.868}, {"AND", "Europe", "Andorra", "2020-03-25", 
  188., 24., 21.286, 1., 0., 0.143, 2433.184, 310.619, 275.49, 12.942, 0., 
  1.849, 1.33, "", "", "", "", "", "", "", "", "", "", "", "", "", "", "", 
  "", "", "", "", "", "", "", "", "", "", "", 48.15, 77265., 163.755, "", "", 
  "", "", "", 109.135, 7.97, 29., 37.8, "", "", 83.73, 0.868}, 
 {"AND", "Europe", "Andorra", "2020-03-26", 224., 36., 24.429, 3., 2., 0.429, 
  2899.113, 465.929, 316.166, 38.827, 25.885, 5.547, 1.3, "", "", "", "", "", 
  "", "", "", "", "", "", "", "", "", "", "", "", "", "", "", "", "", "", "", 
  "", "", 48.15, 77265., 163.755, "", "", "", "", "", 109.135, 7.97, 29., 
  37.8, "", "", 83.73, 0.868}, {"AND", "Europe", "Andorra", "2020-03-27", 
  267., 43., 27.429, 3., 0., 0.429, 3455.64, 556.526, 354.993, 38.827, 0., 
  5.547, 1.27, "", "", "", "", "", "", "", "", "", "", "", "", "", "", "", 
  "", "", "", "", "", "", "", "", "", "", "", 48.15, 77265., 163.755, "", "", 
  "", "", "", 109.135, 7.97, 29., 37.8, "", "", 83.73, 0.868}, 
 {"AND", "Europe", "Andorra", "2020-03-28", 308., 41., 31.429, 3., 0., 0.429, 
  3986.281, 530.641, 406.763, 38.827, 0., 5.547, 1.23, "", "", "", "", "", 
  "", "", "", "", "", "", "", "", "", "", "", "", "", "", "", "", "", "", "", 
  "", "", 48.15, 77265., 163.755, "", "", "", "", "", 109.135, 7.97, 29., 
  37.8, "", "", 83.73, 0.868}, {"AND", "Europe", "Andorra", "2020-03-29", 
  334., 26., 31.571, 6., 3., 0.714, 4322.785, 336.504, 408.612, 77.655, 
  38.827, 9.245, 1.18, "", "", "", "", "", "", "", "", "", "", "", "", "", 
  "", "", "", "", "", "", "", "", "", "", "", "", "", 48.15, 77265., 163.755, 
  "", "", "", "", "", 109.135, 7.97, 29., 37.8, "", "", 83.73, 0.868}, 
 {"AND", "Europe", "Andorra", "2020-03-30", 370., 36., 33.857, 8., 2., 1., 
  4788.714, 465.929, 438.195, 103.54, 25.885, 12.942, 1.14, "", "", "", "", 
  "", "", "", "", "", "", "", "", "", "", "", "", "", "", "", "", "", "", "", 
  "", "", "", 48.15, 77265., 163.755, "", "", "", "", "", 109.135, 7.97, 29., 
  37.8, "", "", 83.73, 0.868}, {"AND", "Europe", "Andorra", "2020-03-31", 
  376., 6., 30.286, 12., 4., 1.571, 4866.369, 77.655, 391.972, 155.31, 51.77, 
  20.338, 1.1, "", "", "", "", "", "", "", "", "", "", "", "", "", "", "", 
  "", "", "", "", "", "", "", "", "", "", "", 48.15, 77265., 163.755, "", "", 
  "", "", "", 109.135, 7.97, 29., 37.8, "", "", 83.73, 0.868}, 
 {"AND", "Europe", "Andorra", "2020-04-01", 390., 14., 28.857, 14., 2., 
  1.857, 5047.564, 181.195, 373.483, 181.195, 25.885, 24.036, 1.07, "", "", 
  "", "", "", "", "", "", "", "", "", "", "", "", "", "", "", "", "", "", "", 
  "", "", "", "", "", 48.15, 77265., 163.755, "", "", "", "", "", 109.135, 
  7.97, 29., 37.8, "", "", 83.73, 0.868}, {"AND", "Europe", "Andorra", 
  "2020-04-02", 428., 38., 29.143, 15., 1., 1.714, 5539.377, 491.814, 
  377.181, 194.137, 12.942, 22.187, 1.04, "", "", "", "", "", "", "", "", "", 
  "", "", "", "", "", "", "", "", "", "", "", "", "", "", "", "", "", 48.15, 
  77265., 163.755, "", "", "", "", "", 109.135, 7.97, 29., 37.8, "", "", 
  83.73, 0.868}, {"AND", "Europe", "Andorra", "2020-04-03", 439., 11., 
  24.571, 16., 1., 1.857, 5681.745, 142.367, 318.015, 207.08, 12.942, 24.036, 
  1.01, "", "", "", "", "", "", "", "", "", "", "", "", "", "", "", "", "", 
  "", "", "", "", "", "", "", "", "", 48.15, 77265., 163.755, "", "", "", "", 
  "", 109.135, 7.97, 29., 37.8, "", "", 83.73, 0.868}, 
 {"AND", "Europe", "Andorra", "2020-04-04", 466., 27., 22.571, 17., 1., 2., 
  6031.191, 349.447, 292.13, 220.022, 12.942, 25.885, 0.99, "", "", "", "", 
  "", "", "", "", "", "", "", "", "", "", "", "", "", "", "", "", "", "", "", 
  "", "", "", 48.15, 77265., 163.755, "", "", "", "", "", 109.135, 7.97, 29., 
  37.8, "", "", 83.73, 0.868}, {"AND", "Europe", "Andorra", "2020-04-05", 
  501., 35., 23.857, 18., 1., 1.714, 6484.178, 452.986, 308.77, 232.964, 
  12.942, 22.187, 0.96, "", "", "", "", "", "", "", "", "", "", "", "", "", 
  "", "", "", "", "", "", "", "", "", "", "", "", "", 48.15, 77265., 163.755, 
  "", "", "", "", "", 109.135, 7.97, 29., 37.8, "", "", 83.73, 0.868}, 
 {"AND", "Europe", "Andorra", "2020-04-06", 525., 24., 22.143, 21., 3., 
  1.857, 6794.797, 310.619, 286.583, 271.792, 38.827, 24.036, 0.93, "", "", 
  "", "", "", "", "", "", "", "", "", "", "", "", "", "", "", "", "", "", "", 
  "", "", "", "", "", 48.15, 77265., 163.755, "", "", "", "", "", 109.135, 
  7.97, 29., 37.8, "", "", 83.73, 0.868}, {"AND", "Europe", "Andorra", 
  "2020-04-07", 545., 20., 24.143, 22., 1., 1.429, 7053.647, 258.849, 
  312.468, 284.734, 12.942, 18.489, 0.9, "", "", "", "", "", "", "", "", "", 
  "", "", "", "", "", "", "", "", "", "", "", "", "", "", "", "", "", 48.15, 
  77265., 163.755, "", "", "", "", "", 109.135, 7.97, 29., 37.8, "", "", 
  83.73, 0.868}, {"AND", "Europe", "Andorra", "2020-04-08", 564., 19., 
  24.857, 23., 1., 1.286, 7299.553, 245.907, 321.713, 297.677, 12.942, 16.64, 
  0.87, "", "", "", "", "", "", "", "", "", "", "", "", "", "", "", "", "", 
  "", "", "", "", "", "", "", "", "", 56.48, 77265., 163.755, "", "", "", "", 
  "", 109.135, 7.97, 29., 37.8, "", "", 83.73, 0.868}, 
 {"AND", "Europe", "Andorra", "2020-04-09", 583., 19., 22.143, 25., 2., 
  1.429, 7545.46, 245.907, 286.583, 323.562, 25.885, 18.489, 0.84, "", "", 
  "", "", "", "", "", "", "", "", "", "", "", "", "", "", "", "", "", "", "", 
  "", "", "", "", "", 56.48, 77265., 163.755, "", "", "", "", "", 109.135, 
  7.97, 29., 37.8, "", "", 83.73, 0.868}, {"AND", "Europe", "Andorra", 
  "2020-04-10", 601., 18., 23.143, 26., 1., 1.429, 7778.425, 232.964, 
  299.526, 336.504, 12.942, 18.489, 0.81, "", "", "", "", "", "", "", "", "", 
  "", "", "", "", "", "", "", "", "", "", "", "", "", "", "", "", "", 56.48, 
  77265., 163.755, "", "", "", "", "", 109.135, 7.97, 29., 37.8, "", "", 
  83.73, 0.868}, {"AND", "Europe", "Andorra", "2020-04-11", 601., 0., 19.286, 
  26., 0., 1.286, 7778.425, 0., 249.605, 336.504, 0., 16.64, 0.78, "", "", 
  "", "", "", "", "", "", "", "", "", "", "", "", "", "", "", "", "", "", "", 
  "", "", "", "", "", 56.48, 77265., 163.755, "", "", "", "", "", 109.135, 
  7.97, 29., 37.8, "", "", 83.73, 0.868}, {"AND", "Europe", "Andorra", 
  "2020-04-12", 638., 37., 19.571, 29., 3., 1.571, 8257.296, 478.871, 
  253.303, 375.332, 38.827, 20.338, 0.77, "", "", "", "", "", "", "", "", "", 
  "", "", "", "", "", "", "", "", "", "", "", "", "", "", "", "", "", 56.48, 
  77265., 163.755, "", "", "", "", "", 109.135, 7.97, 29., 37.8, "", "", 
  83.73, 0.868}, {"AND", "Europe", "Andorra", "2020-04-13", 646., 8., 17.286, 
  29., 0., 1.143, 8360.836, 103.54, 223.72, 375.332, 0., 14.791, 0.74, "", 
  "", "", "", "", "", "", "", "", "", "", "", "", "", "", "", "", "", "", "", 
  "", "", "", "", "", "", 56.48, 77265., 163.755, "", "", "", "", "", 
  109.135, 7.97, 29., 37.8, "", "", 83.73, 0.868}, 
 {"AND", "Europe", "Andorra", "2020-04-14", 659., 13., 16.286, 31., 2., 
  1.286, 8529.088, 168.252, 210.777, 401.217, 25.885, 16.64, 0.71, "", "", 
  "", "", "", "", "", "", "", "", "", "", "", "", "", "", "", "", "", "", "", 
  "", "", "", "", "", 56.48, 77265., 163.755, "", "", "", "", "", 109.135, 
  7.97, 29., 37.8, "", "", 83.73, 0.868}, {"AND", "Europe", "Andorra", 
  "2020-04-15", 673., 14., 15.571, 33., 2., 1.429, 8710.283, 181.195, 
  201.533, 427.102, 25.885, 18.489, 0.68, "", "", "", "", "", "", "", "", "", 
  "", "", "", "", "", "", "", "", "", "", "", "", "", "", "", "", "", 56.48, 
  77265., 163.755, "", "", "", "", "", 109.135, 7.97, 29., 37.8, "", "", 
  83.73, 0.868}, {"AND", "Europe", "Andorra", "2020-04-16", 673., 0., 12.857, 
  33., 0., 1.143, 8710.283, 0., 166.403, 427.102, 0., 14.791, 0.65, "", "", 
  "", "", "", "", "", "", "", "", "", "", "", "", "", "", "", "", "", "", "", 
  "", "", "", "", "", 56.48, 77265., 163.755, "", "", "", "", "", 109.135, 
  7.97, 29., 37.8, "", "", 83.73, 0.868}, {"AND", "Europe", "Andorra", 
  "2020-04-17", 696., 23., 13.571, 35., 2., 1.286, 9007.96, 297.677, 175.648, 
  452.986, 25.885, 16.64, 0.63, "", "", "", "", "", "", "", "", "", "", "", 
  "", "", "", "", "", "", "", "", "", "", "", "", "", "", "", 56.48, 77265., 
  163.755, "", "", "", "", "", 109.135, 7.97, 29., 37.8, "", "", 83.73, 
  0.868}, {"AND", "Europe", "Andorra", "2020-04-18", 704., 8., 14.714, 35., 
  0., 1.286, 9111.499, 103.54, 190.439, 452.986, 0., 16.64, 0.6, "", "", "", 
  "", "", "", "", "", "", "", "", "", "", "", "", "", "", "", "", "", "", "", 
  "", "", "", "", 56.48, 77265., 163.755, "", "", "", "", "", 109.135, 7.97, 
  29., 37.8, "", "", 83.73, 0.868}, {"AND", "Europe", "Andorra", 
  "2020-04-19", 713., 9., 10.714, 36., 1., 1., 9227.982, 116.482, 138.669, 
  465.929, 12.942, 12.942, 0.57, "", "", "", "", "", "", "", "", "", "", "", 
  "", "", "", "", "", "", "", "", "", "", "", "", "", "", "", 56.48, 77265., 
  163.755, "", "", "", "", "", 109.135, 7.97, 29., 37.8, "", "", 83.73, 
  0.868}, {"AND", "Europe", "Andorra", "2020-04-20", 717., 4., 10.143, 37., 
  1., 1.143, 9279.752, 51.77, 131.274, 478.871, 12.942, 14.791, 0.54, "", "", 
  "", "", "", "", "", "", "", "", "", "", "", "", "", "", "", "", "", "", "", 
  "", "", "", "", "", 52.78, 77265., 163.755, "", "", "", "", "", 109.135, 
  7.97, 29., 37.8, "", "", 83.73, 0.868}, {"AND", "Europe", "Andorra", 
  "2020-04-21", 717., 0., 8.286, 37., 0., 0.857, 9279.752, 0., 107.238, 
  478.871, 0., 11.094, 0.52, "", "", "", "", "", "", "", "", "", "", "", "", 
  "", "", "", "", "", "", "", "", "", "", "", "", "", "", 52.78, 77265., 
  163.755, "", "", "", "", "", 109.135, 7.97, 29., 37.8, "", "", 83.73, 
  0.868}, {"AND", "Europe", "Andorra", "2020-04-22", 723., 6., 7.143, 37., 
  0., 0.571, 9357.406, 77.655, 92.446, 478.871, 0., 7.396, 0.5, "", "", "", 
  "", "", "", "", "", "", "", "", "", "", "", "", "", "", "", "", "", "", "", 
  "", "", "", "", 52.78, 77265., 163.755, "", "", "", "", "", 109.135, 7.97, 
  29., 37.8, "", "", 83.73, 0.868}, {"AND", "Europe", "Andorra", 
  "2020-04-23", 723., 0., 7.143, 37., 0., 0.571, 9357.406, 0., 92.446, 
  478.871, 0., 7.396, 0.49, "", "", "", "", "", "", "", "", "", "", "", "", 
  "", "", "", "", "", "", "", "", "", "", "", "", "", "", 52.78, 77265., 
  163.755, "", "", "", "", "", 109.135, 7.97, 29., 37.8, "", "", 83.73, 
  0.868}, {"AND", "Europe", "Andorra", "2020-04-24", 731., 8., 5., 40., 3., 
  0.714, 9460.946, 103.54, 64.712, 517.699, 38.827, 9.245, 0.48, "", "", "", 
  "", "", "", "", "", "", "", "", "", "", "", "", "", "", "", "", "", "", "", 
  "", "", "", "", 52.78, 77265., 163.755, "", "", "", "", "", 109.135, 7.97, 
  29., 37.8, "", "", 83.73, 0.868}, {"AND", "Europe", "Andorra", 
  "2020-04-25", 738., 7., 4.857, 40., 0., 0.714, 9551.543, 90.597, 62.863, 
  517.699, 0., 9.245, 0.46, "", "", "", "", "", "", "", "", "", "", "", "", 
  "", "", "", "", "", "", "", "", "", "", "", "", "", "", 52.78, 77265., 
  163.755, "", "", "", "", "", 109.135, 7.97, 29., 37.8, "", "", 83.73, 
  0.868}, {"AND", "Europe", "Andorra", "2020-04-26", 738., 0., 3.571, 40., 
  0., 0.571, 9551.543, 0., 46.223, 517.699, 0., 7.396, 0.44, "", "", "", "", 
  "", "", "", "", "", "", "", "", "", "", "", "", "", "", "", "", "", "", "", 
  "", "", "", 52.78, 77265., 163.755, "", "", "", "", "", 109.135, 7.97, 29., 
  37.8, "", "", 83.73, 0.868}, {"AND", "Europe", "Andorra", "2020-04-27", 
  743., 5., 3.714, 40., 0., 0.429, 9616.256, 64.712, 48.072, 517.699, 0., 
  5.547, 0.43, "", "", "", "", "", "", "", "", "", "", "", "", "", "", "", 
  "", "", "", "", "", "", "", "", "", "", "", 52.78, 77265., 163.755, "", "", 
  "", "", "", 109.135, 7.97, 29., 37.8, "", "", 83.73, 0.868}, 
 {"AND", "Europe", "Andorra", "2020-04-28", 743., 0., 3.714, 41., 1., 0.571, 
  9616.256, 0., 48.072, 530.641, 12.942, 7.396, 0.41, "", "", "", "", "", "", 
  "", "", "", "", "", "", "", "", "", "", "", "", "", "", "", "", "", "", "", 
  "", 52.78, 77265., 163.755, "", "", "", "", "", 109.135, 7.97, 29., 37.8, 
  "", "", 83.73, 0.868}, {"AND", "Europe", "Andorra", "2020-04-29", 743., 0., 
  2.857, 42., 1., 0.714, 9616.256, 0., 36.978, 543.584, 12.942, 9.245, 0.4, 
  "", "", "", "", "", "", "", "", "", "", "", "", "", "", "", "", "", "", "", 
  "", "", "", "", "", "", "", 52.78, 77265., 163.755, "", "", "", "", "", 
  109.135, 7.97, 29., 37.8, "", "", 83.73, 0.868}, 
 {"AND", "Europe", "Andorra", "2020-04-30", 745., 2., 3.143, 42., 0., 0.714, 
  9642.141, 25.885, 40.676, 543.584, 0., 9.245, 0.4, "", "", "", "", "", "", 
  "", "", "", "", "", "", "", "", "", "", "", "", "", "", "", "", "", "", "", 
  "", 52.78, 77265., 163.755, "", "", "", "", "", 109.135, 7.97, 29., 37.8, 
  "", "", 83.73, 0.868}, {"AND", "Europe", "Andorra", "2020-05-01", 745., 0., 
  2., 43., 1., 0.429, 9642.141, 0., 25.885, 556.526, 12.942, 5.547, 0.39, "", 
  "", "", "", "", "", "", "", "", "", "", "", "", "", "", "", "", "", "", "", 
  "", "", "", "", "", "", 52.78, 77265., 163.755, "", "", "", "", "", 
  109.135, 7.97, 29., 37.8, "", "", 83.73, 0.868}, 
 {"AND", "Europe", "Andorra", "2020-05-02", 747., 2., 1.286, 44., 1., 0.571, 
  9668.026, 25.885, 16.64, 569.469, 12.942, 7.396, 0.4, "", "", "", "", "", 
  "", "", "", "", "", "", "", "", "", "", "", "", "", "", "", "", "", "", "", 
  "", "", 52.78, 77265., 163.755, "", "", "", "", "", 109.135, 7.97, 29., 
  37.8, "", "", 83.73, 0.868}, {"AND", "Europe", "Andorra", "2020-05-03", 
  748., 1., 1.429, 45., 1., 0.714, 9680.968, 12.942, 18.489, 582.411, 12.942, 
  9.245, 0.4, "", "", "", "", "", "", "", "", "", "", "", "", "", "", "", "", 
  "", "", "", "", "", "", "", "", "", "", 52.78, 77265., 163.755, "", "", "", 
  "", "", 109.135, 7.97, 29., 37.8, "", "", 83.73, 0.868}, 
 {"AND", "Europe", "Andorra", "2020-05-04", 750., 2., 1., 45., 0., 0.714, 
  9706.853, 25.885, 12.942, 582.411, 0., 9.245, 0.41, "", "", "", "", "", "", 
  "", "", "", "", "", "", "", "", "", "", "", "", "", "", "", "", "", "", "", 
  "", 52.78, 77265., 163.755, "", "", "", "", "", 109.135, 7.97, 29., 37.8, 
  "", "", 83.73, 0.868}, {"AND", "Europe", "Andorra", "2020-05-05", 751., 1., 
  1.143, 46., 1., 0.714, 9719.796, 12.942, 14.791, 595.354, 12.942, 9.245, 
  0.41, "", "", "", "", "", "", "", "", "", "", "", "", "", "", "", "", "", 
  "", "", "", "", "", "", "", "", "", 52.78, 77265., 163.755, "", "", "", "", 
  "", 109.135, 7.97, 29., 37.8, "", "", 83.73, 0.868}, 
 {"AND", "Europe", "Andorra", "2020-05-06", 751., 0., 1.143, 46., 0., 0.571, 
  9719.796, 0., 14.791, 595.354, 0., 7.396, 0.41, "", "", "", "", "", "", "", 
  "", "", "", "", "", "", "", "", "", "", "", "", "", "", "", "", "", "", "", 
  52.78, 77265., 163.755, "", "", "", "", "", 109.135, 7.97, 29., 37.8, "", 
  "", 83.73, 0.868}, {"AND", "Europe", "Andorra", "2020-05-07", 752., 1., 1., 
  47., 1., 0.714, 9732.738, 12.942, 12.942, 608.296, 12.942, 9.245, 0.43, "", 
  "", "", "", "", "", "", "", "", "", "", "", "", "", "", "", "", "", "", "", 
  "", "", "", "", "", "", 52.78, 77265., 163.755, "", "", "", "", "", 
  109.135, 7.97, 29., 37.8, "", "", 83.73, 0.868}, 
 {"AND", "Europe", "Andorra", "2020-05-08", 752., 0., 1., 47., 0., 0.571, 
  9732.738, 0., 12.942, 608.296, 0., 7.396, 0.44, "", "", "", "", "", "", "", 
  "", "", "", "", "", "", "", "", "", "", "", "", "", "", "", "", "", "", "", 
  52.78, 77265., 163.755, "", "", "", "", "", 109.135, 7.97, 29., 37.8, "", 
  "", 83.73, 0.868}, {"AND", "Europe", "Andorra", "2020-05-09", 754., 2., 1., 
  48., 1., 0.571, 9758.623, 25.885, 12.942, 621.239, 12.942, 7.396, 0.46, "", 
  "", "", "", "", "", "", "", "", "", "", "", "", "", "", "", "", "", "", "", 
  "", "", "", "", "", "", 52.78, 77265., 163.755, "", "", "", "", "", 
  109.135, 7.97, 29., 37.8, "", "", 83.73, 0.868}, 
 {"AND", "Europe", "Andorra", "2020-05-10", 755., 1., 1., 48., 0., 0.429, 
  9771.565, 12.942, 12.942, 621.239, 0., 5.547, 0.47, "", "", "", "", "", "", 
  "", "", "", "", "", "", "", "", "", "", "", "", "", "", "", "", "", "", "", 
  "", 52.78, 77265., 163.755, "", "", "", "", "", 109.135, 7.97, 29., 37.8, 
  "", "", 83.73, 0.868}, {"AND", "Europe", "Andorra", "2020-05-11", 755., 0., 
  0.714, 48., 0., 0.429, 9771.565, 0., 9.245, 621.239, 0., 5.547, 0.48, "", 
  "", "", "", "", "", "", "", "", "", "", "", "", "", "", "", "", "", "", "", 
  "", "", "", "", "", "", 50., 77265., 163.755, "", "", "", "", "", 109.135, 
  7.97, 29., 37.8, "", "", 83.73, 0.868}, {"AND", "Europe", "Andorra", 
  "2020-05-12", 758., 3., 1., 48., 0., 0.286, 9810.393, 38.827, 12.942, 
  621.239, 0., 3.698, 0.49, "", "", "", "", "", "", "", "", "", "", "", "", 
  "", "", "", "", "", "", "", "", "", "", "", "", "", "", 50., 77265., 
  163.755, "", "", "", "", "", 109.135, 7.97, 29., 37.8, "", "", 83.73, 
  0.868}, {"AND", "Europe", "Andorra", "2020-05-13", 760., 2., 1.286, 49., 
  1., 0.429, 9836.278, 25.885, 16.64, 634.181, 12.942, 5.547, 0.48, "", "", 
  "", "", "", "", "", "", "", "", "", "", "", "", "", "", "", "", "", "", "", 
  "", "", "", "", "", 50., 77265., 163.755, "", "", "", "", "", 109.135, 
  7.97, 29., 37.8, "", "", 83.73, 0.868}, {"AND", "Europe", "Andorra", 
  "2020-05-14", 761., 1., 1.286, 49., 0., 0.286, 9849.22, 12.942, 16.64, 
  634.181, 0., 3.698, 0.46, "", "", "", "", "", "", "", "", "", "", "", "", 
  "", "", "", "", "", "", "", "", "", "", "", "", "", "", 50., 77265., 
  163.755, "", "", "", "", "", 109.135, 7.97, 29., 37.8, "", "", 83.73, 
  0.868}, {"AND", "Europe", "Andorra", "2020-05-15", 761., 0., 1.286, 49., 
  0., 0.286, 9849.22, 0., 16.64, 634.181, 0., 3.698, 0.44, "", "", "", "", 
  "", "", "", "", "", "", "", "", "", "", "", "", "", "", "", "", "", "", "", 
  "", "", "", 50., 77265., 163.755, "", "", "", "", "", 109.135, 7.97, 29., 
  37.8, "", "", 83.73, 0.868}, {"AND", "Europe", "Andorra", "2020-05-16", 
  761., 0., 1., 51., 2., 0.429, 9849.22, 0., 12.942, 660.066, 25.885, 5.547, 
  0.42, "", "", "", "", "", "", "", "", "", "", "", "", "", "", "", "", "", 
  "", "", "", "", "", "", "", "", "", 50., 77265., 163.755, "", "", "", "", 
  "", 109.135, 7.97, 29., 37.8, "", "", 83.73, 0.868}, 
 {"AND", "Europe", "Andorra", "2020-05-17", 761., 0., 0.857, 51., 0., 0.429, 
  9849.22, 0., 11.094, 660.066, 0., 5.547, 0.41, "", "", "", "", "", "", "", 
  "", "", "", "", "", "", "", "", "", "", "", "", "", "", "", "", "", "", "", 
  50., 77265., 163.755, "", "", "", "", "", 109.135, 7.97, 29., 37.8, "", "", 
  83.73, 0.868}, {"AND", "Europe", "Andorra", "2020-05-18", 761., 0., 0.857, 
  51., 0., 0.429, 9849.22, 0., 11.094, 660.066, 0., 5.547, 0.4, "", "", "", 
  "", "", "", "", "", "", "", "", "", "", "", "", "", "", "", "", "", "", "", 
  "", "", "", "", 50., 77265., 163.755, "", "", "", "", "", 109.135, 7.97, 
  29., 37.8, "", "", 83.73, 0.868}, {"AND", "Europe", "Andorra", 
  "2020-05-19", 761., 0., 0.429, 51., 0., 0.429, 9849.22, 0., 5.547, 660.066, 
  0., 5.547, 0.41, "", "", "", "", "", "", "", "", "", "", "", "", "", "", 
  "", "", "", "", "", "", "", "", "", "", "", "", 50., 77265., 163.755, "", 
  "", "", "", "", 109.135, 7.97, 29., 37.8, "", "", 83.73, 0.868}, 
 {"AND", "Europe", "Andorra", "2020-05-20", 762., 1., 0.286, 51., 0., 0.286, 
  9862.163, 12.942, 3.698, 660.066, 0., 3.698, 0.43, "", "", "", "", "", "", 
  "", "", "", "", "", "", "", "", "", "", "", "", "", "", "", "", "", "", "", 
  "", 50., 77265., 163.755, "", "", "", "", "", 109.135, 7.97, 29., 37.8, "", 
  "", 83.73, 0.868}, {"AND", "Europe", "Andorra", "2020-05-21", 762., 0., 
  0.143, 51., 0., 0.286, 9862.163, 0., 1.849, 660.066, 0., 3.698, 0.43, "", 
  "", "", "", "", "", "", "", "", "", "", "", "", "", "", "", "", "", "", "", 
  "", "", "", "", "", "", 50., 77265., 163.755, "", "", "", "", "", 109.135, 
  7.97, 29., 37.8, "", "", 83.73, 0.868}, {"AND", "Europe", "Andorra", 
  "2020-05-22", 762., 0., 0.143, 51., 0., 0.286, 9862.163, 0., 1.849, 
  660.066, 0., 3.698, 0.44, "", "", "", "", "", "", "", "", "", "", "", "", 
  "", "", "", "", "", "", "", "", "", "", "", "", "", "", 50., 77265., 
  163.755, "", "", "", "", "", 109.135, 7.97, 29., 37.8, "", "", 83.73, 
  0.868}, {"AND", "Europe", "Andorra", "2020-05-23", 762., 0., 0.143, 51., 
  0., 0., 9862.163, 0., 1.849, 660.066, 0., 0., 0.45, "", "", "", "", "", "", 
  "", "", "", "", "", "", "", "", "", "", "", "", "", "", "", "", "", "", "", 
  "", 50., 77265., 163.755, "", "", "", "", "", 109.135, 7.97, 29., 37.8, "", 
  "", 83.73, 0.868}, {"AND", "Europe", "Andorra", "2020-05-24", 762., 0., 
  0.143, 51., 0., 0., 9862.163, 0., 1.849, 660.066, 0., 0., 0.47, "", "", "", 
  "", "", "", "", "", "", "", "", "", "", "", "", "", "", "", "", "", "", "", 
  "", "", "", "", 50., 77265., 163.755, "", "", "", "", "", 109.135, 7.97, 
  29., 37.8, "", "", 83.73, 0.868}, {"AND", "Europe", "Andorra", 
  "2020-05-25", 763., 1., 0.286, 51., 0., 0., 9875.105, 12.942, 3.698, 
  660.066, 0., 0., 0.5, "", "", "", "", "", "", "", "", "", "", "", "", "", 
  "", "", "", "", "", "", "", "", "", "", "", "", "", 50., 77265., 163.755, 
  "", "", "", "", "", 109.135, 7.97, 29., 37.8, "", "", 83.73, 0.868}, 
 {"AND", "Europe", "Andorra", "2020-05-26", 763., 0., 0.286, 51., 0., 0., 
  9875.105, 0., 3.698, 660.066, 0., 0., 0.5, "", "", "", "", "", "", "", "", 
  "", "", "", "", "", "", "", "", "", "", "", "", "", "", "", "", "", "", 
  50., 77265., 163.755, "", "", "", "", "", 109.135, 7.97, 29., 37.8, "", "", 
  83.73, 0.868}, {"AND", "Europe", "Andorra", "2020-05-27", 763., 0., 0.143, 
  51., 0., 0., 9875.105, 0., 1.849, 660.066, 0., 0., 0.51, "", "", "", "", 
  "", "", "", "", "", "", "", "", "", "", "", "", "", "", "", "", "", "", "", 
  "", "", "", 50., 77265., 163.755, "", "", "", "", "", 109.135, 7.97, 29., 
  37.8, "", "", 83.73, 0.868}, {"AND", "Europe", "Andorra", "2020-05-28", 
  763., 0., 0.143, 51., 0., 0., 9875.105, 0., 1.849, 660.066, 0., 0., 0.53, 
  "", "", "", "", "", "", "", "", "", "", "", "", "", "", "", "", "", "", "", 
  "", "", "", "", "", "", "", 50., 77265., 163.755, "", "", "", "", "", 
  109.135, 7.97, 29., 37.8, "", "", 83.73, 0.868}, 
 {"AND", "Europe", "Andorra", "2020-05-29", 764., 1., 0.286, 51., 0., 0., 
  9888.048, 12.942, 3.698, 660.066, 0., 0., 0.56, "", "", "", "", "", "", "", 
  "", "", "", "", "", "", "", "", "", "", "", "", "", "", "", "", "", "", "", 
  50., 77265., 163.755, "", "", "", "", "", 109.135, 7.97, 29., 37.8, "", "", 
  83.73, 0.868}, {"AND", "Europe", "Andorra", "2020-05-30", 764., 0., 0.286, 
  51., 0., 0., 9888.048, 0., 3.698, 660.066, 0., 0., 0.54, "", "", "", "", 
  "", "", "", "", "", "", "", "", "", "", "", "", "", "", "", "", "", "", "", 
  "", "", "", 50., 77265., 163.755, "", "", "", "", "", 109.135, 7.97, 29., 
  37.8, "", "", 83.73, 0.868}, {"AND", "Europe", "Andorra", "2020-05-31", 
  764., 0., 0.286, 51., 0., 0., 9888.048, 0., 3.698, 660.066, 0., 0., 0.53, 
  "", "", "", "", "", "", "", "", "", "", "", "", "", "", "", "", "", "", "", 
  "", "", "", "", "", "", "", 50., 77265., 163.755, "", "", "", "", "", 
  109.135, 7.97, 29., 37.8, "", "", 83.73, 0.868}, 
 {"AND", "Europe", "Andorra", "2020-06-01", 765., 1., 0.286, 51., 0., 0., 
  9900.99, 12.942, 3.698, 660.066, 0., 0., 0.52, "", "", "", "", "", "", "", 
  "", "", "", "", "", "", "", "", "", "", "", "", "", "", "", "", "", "", "", 
  50., 77265., 163.755, "", "", "", "", "", 109.135, 7.97, 29., 37.8, "", "", 
  83.73, 0.868}, {"AND", "Europe", "Andorra", "2020-06-02", 844., 79., 
  11.571, 51., 0., 0., 10923.445, 1022.455, 149.763, 660.066, 0., 0., 0.48, 
  "", "", "", "", "", "", "", "", "", "", "", "", "", "", "", "", "", "", "", 
  "", "", "", "", "", "", "", 42.59, 77265., 163.755, "", "", "", "", "", 
  109.135, 7.97, 29., 37.8, "", "", 83.73, 0.868}, 
 {"AND", "Europe", "Andorra", "2020-06-03", 851., 7., 12.571, 51., 0., 0., 
  11014.043, 90.597, 162.705, 660.066, 0., 0., 0.43, "", "", "", "", "", "", 
  "", "", "", "", "", "", "", "", "", "", "", "", "", "", "", "", "", "", "", 
  "", 42.59, 77265., 163.755, "", "", "", "", "", 109.135, 7.97, 29., 37.8, 
  "", "", 83.73, 0.868}, {"AND", "Europe", "Andorra", "2020-06-04", 852., 1., 
  12.714, 51., 0., 0., 11026.985, 12.942, 164.554, 660.066, 0., 0., 0.38, "", 
  "", "", "", "", "", "", "", "", "", "", "", "", "", "", "", "", "", "", "", 
  "", "", "", "", "", "", 42.59, 77265., 163.755, "", "", "", "", "", 
  109.135, 7.97, 29., 37.8, "", "", 83.73, 0.868}, 
 {"AND", "Europe", "Andorra", "2020-06-05", 852., 0., 12.571, 51., 0., 0., 
  11026.985, 0., 162.705, 660.066, 0., 0., 0.34, "", "", "", "", "", "", "", 
  "", "", "", "", "", "", "", "", "", "", "", "", "", "", "", "", "", "", "", 
  42.59, 77265., 163.755, "", "", "", "", "", 109.135, 7.97, 29., 37.8, "", 
  "", 83.73, 0.868}, {"AND", "Europe", "Andorra", "2020-06-06", 852., 0., 
  12.571, 51., 0., 0., 11026.985, 0., 162.705, 660.066, 0., 0., 0.31, "", "", 
  "", "", "", "", "", "", "", "", "", "", "", "", "", "", "", "", "", "", "", 
  "", "", "", "", "", 42.59, 77265., 163.755, "", "", "", "", "", 109.135, 
  7.97, 29., 37.8, "", "", 83.73, 0.868}, {"AND", "Europe", "Andorra", 
  "2020-06-07", 852., 0., 12.571, 51., 0., 0., 11026.985, 0., 162.705, 
  660.066, 0., 0., 0.27, "", "", "", "", "", "", "", "", "", "", "", "", "", 
  "", "", "", "", "", "", "", "", "", "", "", "", "", 42.59, 77265., 163.755, 
  "", "", "", "", "", 109.135, 7.97, 29., 37.8, "", "", 83.73, 0.868}, 
 {"AND", "Europe", "Andorra", "2020-06-08", 852., 0., 12.429, 51., 0., 0., 
  11026.985, 0., 160.856, 660.066, 0., 0., 0.24, "", "", "", "", "", "", "", 
  "", "", "", "", "", "", "", "", "", "", "", "", "", "", "", "", "", "", "", 
  42.59, 77265., 163.755, "", "", "", "", "", 109.135, 7.97, 29., 37.8, "", 
  "", 83.73, 0.868}, {"AND", "Europe", "Andorra", "2020-06-09", 852., 0., 
  1.143, 51., 0., 0., 11026.985, 0., 14.791, 660.066, 0., 0., 0.22, "", "", 
  "", "", "", "", "", "", "", "", "", "", "", "", "", "", "", "", "", "", "", 
  "", "", "", "", "", 42.59, 77265., 163.755, "", "", "", "", "", 109.135, 
  7.97, 29., 37.8, "", "", 83.73, 0.868}, {"AND", "Europe", "Andorra", 
  "2020-06-10", 852., 0., 0.143, 51., 0., 0., 11026.985, 0., 1.849, 660.066, 
  0., 0., 0.21, "", "", "", "", "", "", "", "", "", "", "", "", "", "", "", 
  "", "", "", "", "", "", "", "", "", "", "", 42.59, 77265., 163.755, "", "", 
  "", "", "", 109.135, 7.97, 29., 37.8, "", "", 83.73, 0.868}, 
 {"AND", "Europe", "Andorra", "2020-06-11", 852., 0., 0., 51., 0., 0., 
  11026.985, 0., 0., 660.066, 0., 0., 0.2, "", "", "", "", "", "", "", "", 
  "", "", "", "", "", "", "", "", "", "", "", "", "", "", "", "", "", "", 
  42.59, 77265., 163.755, "", "", "", "", "", 109.135, 7.97, 29., 37.8, "", 
  "", 83.73, 0.868}, {"AND", "Europe", "Andorra", "2020-06-12", 853., 1., 
  0.143, 51., 0., 0., 11039.928, 12.942, 1.849, 660.066, 0., 0., 0.19, "", 
  "", "", "", "", "", "", "", "", "", "", "", "", "", "", "", "", "", "", "", 
  "", "", "", "", "", "", 42.59, 77265., 163.755, "", "", "", "", "", 
  109.135, 7.97, 29., 37.8, "", "", 83.73, 0.868}, 
 {"AND", "Europe", "Andorra", "2020-06-13", 853., 0., 0.143, 51., 0., 0., 
  11039.928, 0., 1.849, 660.066, 0., 0., 0.18, "", "", "", "", "", "", "", 
  "", "", "", "", "", "", "", "", "", "", "", "", "", "", "", "", "", "", "", 
  42.59, 77265., 163.755, "", "", "", "", "", 109.135, 7.97, 29., 37.8, "", 
  "", 83.73, 0.868}, {"AND", "Europe", "Andorra", "2020-06-14", 853., 0., 
  0.143, 51., 0., 0., 11039.928, 0., 1.849, 660.066, 0., 0., 0.18, "", "", 
  "", "", "", "", "", "", "", "", "", "", "", "", "", "", "", "", "", "", "", 
  "", "", "", "", "", 42.59, 77265., 163.755, "", "", "", "", "", 109.135, 
  7.97, 29., 37.8, "", "", 83.73, 0.868}, {"AND", "Europe", "Andorra", 
  "2020-06-15", 853., 0., 0.143, 51., 0., 0., 11039.928, 0., 1.849, 660.066, 
  0., 0., 0.17, "", "", "", "", "", "", "", "", "", "", "", "", "", "", "", 
  "", "", "", "", "", "", "", "", "", "", "", 42.59, 77265., 163.755, "", "", 
  "", "", "", 109.135, 7.97, 29., 37.8, "", "", 83.73, 0.868}, 
 {"AND", "Europe", "Andorra", "2020-06-16", 854., 1., 0.286, 52., 1., 0.143, 
  11052.87, 12.942, 3.698, 673.008, 12.942, 1.849, 0.17, "", "", "", "", "", 
  "", "", "", "", "", "", "", "", "", "", "", "", "", "", "", "", "", "", "", 
  "", "", 42.59, 77265., 163.755, "", "", "", "", "", 109.135, 7.97, 29., 
  37.8, "", "", 83.73, 0.868}, {"AND", "Europe", "Andorra", "2020-06-17", 
  854., 0., 0.286, 52., 0., 0.143, 11052.87, 0., 3.698, 673.008, 0., 1.849, 
  0.16, "", "", "", "", "", "", "", "", "", "", "", "", "", "", "", "", "", 
  "", "", "", "", "", "", "", "", "", 42.59, 77265., 163.755, "", "", "", "", 
  "", 109.135, 7.97, 29., 37.8, "", "", 83.73, 0.868}, 
 {"AND", "Europe", "Andorra", "2020-06-18", 855., 1., 0.429, 52., 0., 0.143, 
  11065.812, 12.942, 5.547, 673.008, 0., 1.849, 0.16, "", "", "", "", "", "", 
  "", "", "", "", "", "", "", "", "", "", "", "", "", "", "", "", "", "", "", 
  "", 42.59, 77265., 163.755, "", "", "", "", "", 109.135, 7.97, 29., 37.8, 
  "", "", 83.73, 0.868}, {"AND", "Europe", "Andorra", "2020-06-19", 855., 0., 
  0.286, 52., 0., 0.143, 11065.812, 0., 3.698, 673.008, 0., 1.849, 0.14, "", 
  "", "", "", "", "", "", "", "", "", "", "", "", "", "", "", "", "", "", "", 
  "", "", "", "", "", "", 42.59, 77265., 163.755, "", "", "", "", "", 
  109.135, 7.97, 29., 37.8, "", "", 83.73, 0.868}, 
 {"AND", "Europe", "Andorra", "2020-06-20", 855., 0., 0.286, 52., 0., 0.143, 
  11065.812, 0., 3.698, 673.008, 0., 1.849, 0.13, "", "", "", "", "", "", "", 
  "", "", "", "", "", "", "", "", "", "", "", "", "", "", "", "", "", "", "", 
  42.59, 77265., 163.755, "", "", "", "", "", 109.135, 7.97, 29., 37.8, "", 
  "", 83.73, 0.868}, {"AND", "Europe", "Andorra", "2020-06-21", 855., 0., 
  0.286, 52., 0., 0.143, 11065.812, 0., 3.698, 673.008, 0., 1.849, 0.12, "", 
  "", "", "", "", "", "", "", "", "", "", "", "", "", "", "", "", "", "", "", 
  "", "", "", "", "", "", 42.59, 77265., 163.755, "", "", "", "", "", 
  109.135, 7.97, 29., 37.8, "", "", 83.73, 0.868}, 
 {"AND", "Europe", "Andorra", "2020-06-22", 855., 0., 0.286, 52., 0., 0.143, 
  11065.812, 0., 3.698, 673.008, 0., 1.849, 0.11, "", "", "", "", "", "", "", 
  "", "", "", "", "", "", "", "", "", "", "", "", "", "", "", "", "", "", "", 
  42.59, 77265., 163.755, "", "", "", "", "", 109.135, 7.97, 29., 37.8, "", 
  "", 83.73, 0.868}, {"AND", "Europe", "Andorra", "2020-06-23", 855., 0., 
  0.143, 52., 0., 0., 11065.812, 0., 1.849, 673.008, 0., 0., 0.1, "", "", "", 
  "", "", "", "", "", "", "", "", "", "", "", "", "", "", "", "", "", "", "", 
  "", "", "", "", 42.59, 77265., 163.755, "", "", "", "", "", 109.135, 7.97, 
  29., 37.8, "", "", 83.73, 0.868}, {"AND", "Europe", "Andorra", 
  "2020-06-24", 855., 0., 0.143, 52., 0., 0., 11065.812, 0., 1.849, 673.008, 
  0., 0., 0.1, "", "", "", "", "", "", "", "", "", "", "", "", "", "", "", 
  "", "", "", "", "", "", "", "", "", "", "", 42.59, 77265., 163.755, "", "", 
  "", "", "", 109.135, 7.97, 29., 37.8, "", "", 83.73, 0.868}, 
 {"AND", "Europe", "Andorra", "2020-06-25", 855., 0., 0., 52., 0., 0., 
  11065.812, 0., 0., 673.008, 0., 0., 0.1, "", "", "", "", "", "", "", "", 
  "", "", "", "", "", "", "", "", "", "", "", "", "", "", "", "", "", "", 
  42.59, 77265., 163.755, "", "", "", "", "", 109.135, 7.97, 29., 37.8, "", 
  "", 83.73, 0.868}, {"AND", "Europe", "Andorra", "2020-06-26", 855., 0., 0., 
  52., 0., 0., 11065.812, 0., 0., 673.008, 0., 0., 0.1, "", "", "", "", "", 
  "", "", "", "", "", "", "", "", "", "", "", "", "", "", "", "", "", "", "", 
  "", "", 42.59, 77265., 163.755, "", "", "", "", "", 109.135, 7.97, 29., 
  37.8, "", "", 83.73, 0.868}, {"AND", "Europe", "Andorra", "2020-06-27", 
  855., 0., 0., 52., 0., 0., 11065.812, 0., 0., 673.008, 0., 0., 0.1, "", "", 
  "", "", "", "", "", "", "", "", "", "", "", "", "", "", "", "", "", "", "", 
  "", "", "", "", "", 42.59, 77265., 163.755, "", "", "", "", "", 109.135, 
  7.97, 29., 37.8, "", "", 83.73, 0.868}, {"AND", "Europe", "Andorra", 
  "2020-06-28", 855., 0., 0., 52., 0., 0., 11065.812, 0., 0., 673.008, 0., 
  0., 0.11, "", "", "", "", "", "", "", "", "", "", "", "", "", "", "", "", 
  "", "", "", "", "", "", "", "", "", "", 42.59, 77265., 163.755, "", "", "", 
  "", "", 109.135, 7.97, 29., 37.8, "", "", 83.73, 0.868}, 
 {"AND", "Europe", "Andorra", "2020-06-29", 855., 0., 0., 52., 0., 0., 
  11065.812, 0., 0., 673.008, 0., 0., 0.11, "", "", "", "", "", "", "", "", 
  "", "", "", "", "", "", "", "", "", "", "", "", "", "", "", "", "", "", 
  42.59, 77265., 163.755, "", "", "", "", "", 109.135, 7.97, 29., 37.8, "", 
  "", 83.73, 0.868}, {"AND", "Europe", "Andorra", "2020-06-30", 855., 0., 0., 
  52., 0., 0., 11065.812, 0., 0., 673.008, 0., 0., 0.11, "", "", "", "", "", 
  "", "", "", "", "", "", "", "", "", "", "", "", "", "", "", "", "", "", "", 
  "", "", 42.59, 77265., 163.755, "", "", "", "", "", 109.135, 7.97, 29., 
  37.8, "", "", 83.73, 0.868}, {"AND", "Europe", "Andorra", "2020-07-01", 
  855., 0., 0., 52., 0., 0., 11065.812, 0., 0., 673.008, 0., 0., 0.12, "", 
  "", "", "", "", "", "", "", "", "", "", "", "", "", "", "", "", "", "", "", 
  "", "", "", "", "", "", 31.48, 77265., 163.755, "", "", "", "", "", 
  109.135, 7.97, 29., 37.8, "", "", 83.73, 0.868}, 
 {"AND", "Europe", "Andorra", "2020-07-02", 855., 0., 0., 52., 0., 0., 
  11065.812, 0., 0., 673.008, 0., 0., 0.13, "", "", "", "", "", "", "", "", 
  "", "", "", "", "", "", "", "", "", "", "", "", "", "", "", "", "", "", 
  31.48, 77265., 163.755, "", "", "", "", "", 109.135, 7.97, 29., 37.8, "", 
  "", 83.73, 0.868}, {"AND", "Europe", "Andorra", "2020-07-03", 855., 0., 0., 
  52., 0., 0., 11065.812, 0., 0., 673.008, 0., 0., 0.15, "", "", "", "", "", 
  "", "", "", "", "", "", "", "", "", "", "", "", "", "", "", "", "", "", "", 
  "", "", 31.48, 77265., 163.755, "", "", "", "", "", 109.135, 7.97, 29., 
  37.8, "", "", 83.73, 0.868}, {"AND", "Europe", "Andorra", "2020-07-04", 
  855., 0., 0., 52., 0., 0., 11065.812, 0., 0., 673.008, 0., 0., 0.17, "", 
  "", "", "", "", "", "", "", "", "", "", "", "", "", "", "", "", "", "", "", 
  "", "", "", "", "", "", 31.48, 77265., 163.755, "", "", "", "", "", 
  109.135, 7.97, 29., 37.8, "", "", 83.73, 0.868}, 
 {"AND", "Europe", "Andorra", "2020-07-05", 855., 0., 0., 52., 0., 0., 
  11065.812, 0., 0., 673.008, 0., 0., 0.19, "", "", "", "", "", "", "", "", 
  "", "", "", "", "", "", "", "", "", "", "", "", "", "", "", "", "", "", 
  31.48, 77265., 163.755, "", "", "", "", "", 109.135, 7.97, 29., 37.8, "", 
  "", 83.73, 0.868}, {"AND", "Europe", "Andorra", "2020-07-06", 855., 0., 0., 
  52., 0., 0., 11065.812, 0., 0., 673.008, 0., 0., 0.2, "", "", "", "", "", 
  "", "", "", "", "", "", "", "", "", "", "", "", "", "", "", "", "", "", "", 
  "", "", 31.48, 77265., 163.755, "", "", "", "", "", 109.135, 7.97, 29., 
  37.8, "", "", 83.73, 0.868}, {"AND", "Europe", "Andorra", "2020-07-07", 
  855., 0., 0., 52., 0., 0., 11065.812, 0., 0., 673.008, 0., 0., 0.23, "", 
  "", "", "", "", "", "", "", "", "", "", "", "", "", "", "", "", "", "", "", 
  "", "", "", "", "", "", 41.67, 77265., 163.755, "", "", "", "", "", 
  109.135, 7.97, 29., 37.8, "", "", 83.73, 0.868}, 
 {"AND", "Europe", "Andorra", "2020-07-08", 855., 0., 0., 52., 0., 0., 
  11065.812, 0., 0., 673.008, 0., 0., 0.26, "", "", "", "", "", "", "", "", 
  "", "", "", "", "", "", "", "", "", "", "", "", "", "", "", "", "", "", 
  41.67, 77265., 163.755, "", "", "", "", "", 109.135, 7.97, 29., 37.8, "", 
  "", 83.73, 0.868}, {"AND", "Europe", "Andorra", "2020-07-09", 855., 0., 0., 
  52., 0., 0., 11065.812, 0., 0., 673.008, 0., 0., 0.3, "", "", "", "", "", 
  "", "", "", "", "", "", "", "", "", "", "", "", "", "", "", "", "", "", "", 
  "", "", 41.67, 77265., 163.755, "", "", "", "", "", 109.135, 7.97, 29., 
  37.8, "", "", 83.73, 0.868}, {"AND", "Europe", "Andorra", "2020-07-10", 
  855., 0., 0., 52., 0., 0., 11065.812, 0., 0., 673.008, 0., 0., 0.34, "", 
  "", "", "", "", "", "", "", "", "", "", "", "", "", "", "", "", "", "", "", 
  "", "", "", "", "", "", 41.67, 77265., 163.755, "", "", "", "", "", 
  109.135, 7.97, 29., 37.8, "", "", 83.73, 0.868}, 
 {"AND", "Europe", "Andorra", "2020-07-11", 855., 0., 0., 52., 0., 0., 
  11065.812, 0., 0., 673.008, 0., 0., 0.4, "", "", "", "", "", "", "", "", 
  "", "", "", "", "", "", "", "", "", "", "", "", "", "", "", "", "", "", 
  41.67, 77265., 163.755, "", "", "", "", "", 109.135, 7.97, 29., 37.8, "", 
  "", 83.73, 0.868}, {"AND", "Europe", "Andorra", "2020-07-12", 855., 0., 0., 
  52., 0., 0., 11065.812, 0., 0., 673.008, 0., 0., 0.45, "", "", "", "", "", 
  "", "", "", "", "", "", "", "", "", "", "", "", "", "", "", "", "", "", "", 
  "", "", 41.67, 77265., 163.755, "", "", "", "", "", 109.135, 7.97, 29., 
  37.8, "", "", 83.73, 0.868}, {"AND", "Europe", "Andorra", "2020-07-13", 
  858., 3., 0.429, 52., 0., 0., 11104.64, 38.827, 5.547, 673.008, 0., 0., 
  0.5, "", "", "", "", "", "", "", "", "", "", "", "", "", "", "", "", "", 
  "", "", "", "", "", "", "", "", "", 41.67, 77265., 163.755, "", "", "", "", 
  "", 109.135, 7.97, 29., 37.8, "", "", 83.73, 0.868}, 
 {"AND", "Europe", "Andorra", "2020-07-14", 861., 3., 0.857, 52., 0., 0., 
  11143.467, 38.827, 11.094, 673.008, 0., 0., 0.55, "", "", "", "", "", "", 
  "", "", "", "", "", "", "", "", "", "", "", "", "", "", "", "", "", "", "", 
  "", 41.67, 77265., 163.755, "", "", "", "", "", 109.135, 7.97, 29., 37.8, 
  "", "", 83.73, 0.868}, {"AND", "Europe", "Andorra", "2020-07-15", 862., 1., 
  1., 52., 0., 0., 11156.41, 12.942, 12.942, 673.008, 0., 0., 0.61, "", "", 
  "", "", "", "", "", "", "", "", "", "", "", "", "", "", "", "", "", "", "", 
  "", "", "", "", "", 41.67, 77265., 163.755, "", "", "", "", "", 109.135, 
  7.97, 29., 37.8, "", "", 83.73, 0.868}, {"AND", "Europe", "Andorra", 
  "2020-07-16", 877., 15., 3.143, 52., 0., 0., 11350.547, 194.137, 40.676, 
  673.008, 0., 0., 0.66, "", "", "", "", "", "", "", "", "", "", "", "", "", 
  "", "", "", "", "", "", "", "", "", "", "", "", "", 41.67, 77265., 163.755, 
  "", "", "", "", "", 109.135, 7.97, 29., 37.8, "", "", 83.73, 0.868}, 
 {"AND", "Europe", "Andorra", "2020-07-17", 880., 3., 3.571, 52., 0., 0., 
  11389.374, 38.827, 46.223, 673.008, 0., 0., 0.71, "", "", "", "", "", "", 
  "", "", "", "", "", "", "", "", "", "", "", "", "", "", "", "", "", "", "", 
  "", 41.67, 77265., 163.755, "", "", "", "", "", 109.135, 7.97, 29., 37.8, 
  "", "", 83.73, 0.868}, {"AND", "Europe", "Andorra", "2020-07-18", 880., 0., 
  3.571, 52., 0., 0., 11389.374, 0., 46.223, 673.008, 0., 0., 0.77, "", "", 
  "", "", "", "", "", "", "", "", "", "", "", "", "", "", "", "", "", "", "", 
  "", "", "", "", "", 41.67, 77265., 163.755, "", "", "", "", "", 109.135, 
  7.97, 29., 37.8, "", "", 83.73, 0.868}, {"AND", "Europe", "Andorra", 
  "2020-07-19", 880., 0., 3.571, 52., 0., 0., 11389.374, 0., 46.223, 673.008, 
  0., 0., 0.83, "", "", "", "", "", "", "", "", "", "", "", "", "", "", "", 
  "", "", "", "", "", "", "", "", "", "", "", 41.67, 77265., 163.755, "", "", 
  "", "", "", 109.135, 7.97, 29., 37.8, "", "", 83.73, 0.868}, 
 {"AND", "Europe", "Andorra", "2020-07-20", 884., 4., 3.714, 52., 0., 0., 
  11441.144, 51.77, 48.072, 673.008, 0., 0., 0.89, "", "", "", "", "", "", 
  "", "", "", "", "", "", "", "", "", "", "", "", "", "", "", "", "", "", "", 
  "", 41.67, 77265., 163.755, "", "", "", "", "", 109.135, 7.97, 29., 37.8, 
  "", "", 83.73, 0.868}, {"AND", "Europe", "Andorra", "2020-07-21", 884., 0., 
  3.286, 52., 0., 0., 11441.144, 0., 42.525, 673.008, 0., 0., 0.95, "", "", 
  "", "", "", "", "", "", "", "", "", "", "", "", "", "", "", "", "", "", "", 
  "", "", "", "", "", 36.11, 77265., 163.755, "", "", "", "", "", 109.135, 
  7.97, 29., 37.8, "", "", 83.73, 0.868}, {"AND", "Europe", "Andorra", 
  "2020-07-22", 889., 5., 3.857, 52., 0., 0., 11505.856, 64.712, 49.921, 
  673.008, 0., 0., 1.02, "", "", "", "", "", "", "", "", "", "", "", "", "", 
  "", "", "", "", "", "", "", "", "", "", "", "", "", 41.67, 77265., 163.755, 
  "", "", "", "", "", 109.135, 7.97, 29., 37.8, "", "", 83.73, 0.868}, 
 {"AND", "Europe", "Andorra", "2020-07-23", 889., 0., 1.714, 52., 0., 0., 
  11505.856, 0., 22.187, 673.008, 0., 0., 1.08, "", "", "", "", "", "", "", 
  "", "", "", "", "", "", "", "", "", "", "", "", "", "", "", "", "", "", "", 
  41.67, 77265., 163.755, "", "", "", "", "", 109.135, 7.97, 29., 37.8, "", 
  "", 83.73, 0.868}, {"AND", "Europe", "Andorra", "2020-07-24", 897., 8., 
  2.429, 52., 0., 0., 11609.396, 103.54, 31.432, 673.008, 0., 0., 1.15, "", 
  "", "", "", "", "", "", "", "", "", "", "", "", "", "", "", "", "", "", "", 
  "", "", "", "", "", "", 41.67, 77265., 163.755, "", "", "", "", "", 
  109.135, 7.97, 29., 37.8, "", "", 83.73, 0.868}, 
 {"AND", "Europe", "Andorra", "2020-07-25", 897., 0., 2.429, 52., 0., 0., 
  11609.396, 0., 31.432, 673.008, 0., 0., 1.19, "", "", "", "", "", "", "", 
  "", "", "", "", "", "", "", "", "", "", "", "", "", "", "", "", "", "", "", 
  41.67, 77265., 163.755, "", "", "", "", "", 109.135, 7.97, 29., 37.8, "", 
  "", 83.73, 0.868}, {"AND", "Europe", "Andorra", "2020-07-26", 897., 0., 
  2.429, 52., 0., 0., 11609.396, 0., 31.432, 673.008, 0., 0., 1.22, "", "", 
  "", "", "", "", "", "", "", "", "", "", "", "", "", "", "", "", "", "", "", 
  "", "", "", "", "", 41.67, 77265., 163.755, "", "", "", "", "", 109.135, 
  7.97, 29., 37.8, "", "", 83.73, 0.868}, {"AND", "Europe", "Andorra", 
  "2020-07-27", 907., 10., 3.286, 52., 0., 0., 11738.821, 129.425, 42.525, 
  673.008, 0., 0., 1.26, "", "", "", "", "", "", "", "", "", "", "", "", "", 
  "", "", "", "", "", "", "", "", "", "", "", "", "", 41.67, 77265., 163.755, 
  "", "", "", "", "", 109.135, 7.97, 29., 37.8, "", "", 83.73, 0.868}, 
 {"AND", "Europe", "Andorra", "2020-07-28", 907., 0., 3.286, 52., 0., 0., 
  11738.821, 0., 42.525, 673.008, 0., 0., 1.28, "", "", "", "", "", "", "", 
  "", "", "", "", "", "", "", "", "", "", "", "", "", "", "", "", "", "", "", 
  41.67, 77265., 163.755, "", "", "", "", "", 109.135, 7.97, 29., 37.8, "", 
  "", 83.73, 0.868}, {"AND", "Europe", "Andorra", "2020-07-29", 918., 11., 
  4.143, 52., 0., 0., 11881.188, 142.367, 53.619, 673.008, 0., 0., 1.29, "", 
  "", "", "", "", "", "", "", "", "", "", "", "", "", "", "", "", "", "", "", 
  "", "", "", "", "", "", 41.67, 77265., 163.755, "", "", "", "", "", 
  109.135, 7.97, 29., 37.8, "", "", 83.73, 0.868}, 
 {"AND", "Europe", "Andorra", "2020-07-30", 922., 4., 4.714, 52., 0., 0., 
  11932.958, 51.77, 61.015, 673.008, 0., 0., 1.28, "", "", "", "", "", "", 
  "", "", "", "", "", "", "", "", "", "", "", "", "", "", "", "", "", "", "", 
  "", 41.67, 77265., 163.755, "", "", "", "", "", 109.135, 7.97, 29., 37.8, 
  "", "", 83.73, 0.868}, {"AND", "Europe", "Andorra", "2020-07-31", 925., 3., 
  4., 52., 0., 0., 11971.785, 38.827, 51.77, 673.008, 0., 0., 1.26, "", "", 
  "", "", "", "", "", "", "", "", "", "", "", "", "", "", "", "", "", "", "", 
  "", "", "", "", "", 41.67, 77265., 163.755, "", "", "", "", "", 109.135, 
  7.97, 29., 37.8, "", "", 83.73, 0.868}, {"AND", "Europe", "Andorra", 
  "2020-08-01", 925., 0., 4., 52., 0., 0., 11971.785, 0., 51.77, 673.008, 0., 
  0., 1.27, "", "", "", "", "", "", "", "", "", "", "", "", "", "", "", "", 
  "", "", "", "", "", "", "", "", "", "", 41.67, 77265., 163.755, "", "", "", 
  "", "", 109.135, 7.97, 29., 37.8, "", "", 83.73, 0.868}, 
 {"AND", "Europe", "Andorra", "2020-08-02", 925., 0., 4., 52., 0., 0., 
  11971.785, 0., 51.77, 673.008, 0., 0., 1.28, "", "", "", "", "", "", "", 
  "", "", "", "", "", "", "", "", "", "", "", "", "", "", "", "", "", "", "", 
  41.67, 77265., 163.755, "", "", "", "", "", 109.135, 7.97, 29., 37.8, "", 
  "", 83.73, 0.868}, {"AND", "Europe", "Andorra", "2020-08-03", 937., 12., 
  4.286, 52., 0., 0., 12127.095, 155.31, 55.468, 673.008, 0., 0., 1.29, "", 
  "", "", "", "", "", "", "", "", "", "", "", "", "", "", "", "", "", "", "", 
  "", "", "", "", "", "", 41.67, 77265., 163.755, "", "", "", "", "", 
  109.135, 7.97, 29., 37.8, "", "", 83.73, 0.868}, 
 {"AND", "Europe", "Andorra", "2020-08-04", 939., 2., 4.571, 52., 0., 0., 
  12152.98, 25.885, 59.166, 673.008, 0., 0., 1.28, "", "", "", "", "", "", 
  "", "", "", "", "", "", "", "", "", "", "", "", "", "", "", "", "", "", "", 
  "", 41.67, 77265., 163.755, "", "", "", "", "", 109.135, 7.97, 29., 37.8, 
  "", "", 83.73, 0.868}, {"AND", "Europe", "Andorra", "2020-08-05", 939., 0., 
  3., 52., 0., 0., 12152.98, 0., 38.827, 673.008, 0., 0., 1.28, "", "", "", 
  "", "", "", "", "", "", "", "", "", "", "", "", "", "", "", "", "", "", "", 
  "", "", "", "", 41.67, 77265., 163.755, "", "", "", "", "", 109.135, 7.97, 
  29., 37.8, "", "", 83.73, 0.868}, {"AND", "Europe", "Andorra", 
  "2020-08-06", 944., 5., 3.143, 52., 0., 0., 12217.692, 64.712, 40.676, 
  673.008, 0., 0., 1.31, "", "", "", "", "", "", "", "", "", "", "", "", "", 
  "", "", "", "", "", "", "", "", "", "", "", "", "", 41.67, 77265., 163.755, 
  "", "", "", "", "", 109.135, 7.97, 29., 37.8, "", "", 83.73, 0.868}, 
 {"AND", "Europe", "Andorra", "2020-08-07", 955., 11., 4.286, 52., 0., 0., 
  12360.06, 142.367, 55.468, 673.008, 0., 0., 1.33, "", "", "", "", "", "", 
  "", "", "", "", "", "", "", "", "", "", "", "", "", "", "", "", "", "", "", 
  "", 41.67, 77265., 163.755, "", "", "", "", "", 109.135, 7.97, 29., 37.8, 
  "", "", 83.73, 0.868}, {"AND", "Europe", "Andorra", "2020-08-08", 955., 0., 
  4.286, 52., 0., 0., 12360.06, 0., 55.468, 673.008, 0., 0., 1.33, "", "", 
  "", "", "", "", "", "", "", "", "", "", "", "", "", "", "", "", "", "", "", 
  "", "", "", "", "", 41.67, 77265., 163.755, "", "", "", "", "", 109.135, 
  7.97, 29., 37.8, "", "", 83.73, 0.868}, {"AND", "Europe", "Andorra", 
  "2020-08-09", 955., 0., 4.286, 52., 0., 0., 12360.06, 0., 55.468, 673.008, 
  0., 0., 1.34, "", "", "", "", "", "", "", "", "", "", "", "", "", "", "", 
  "", "", "", "", "", "", "", "", "", "", "", 41.67, 77265., 163.755, "", "", 
  "", "", "", 109.135, 7.97, 29., 37.8, "", "", 83.73, 0.868}, 
 {"AND", "Europe", "Andorra", "2020-08-10", 963., 8., 3.714, 52., 0., 0., 
  12463.599, 103.54, 48.072, 673.008, 0., 0., 1.35, "", "", "", "", "", "", 
  "", "", "", "", "", "", "", "", "", "", "", "", "", "", "", "", "", "", "", 
  "", 41.67, 77265., 163.755, "", "", "", "", "", 109.135, 7.97, 29., 37.8, 
  "", "", 83.73, 0.868}, {"AND", "Europe", "Andorra", "2020-08-11", 963., 0., 
  3.429, 52., 0., 0., 12463.599, 0., 44.374, 673.008, 0., 0., 1.38, "", "", 
  "", "", "", "", "", "", "", "", "", "", "", "", "", "", "", "", "", "", "", 
  "", "", "", "", "", 41.67, 77265., 163.755, "", "", "", "", "", 109.135, 
  7.97, 29., 37.8, "", "", 83.73, 0.868}, {"AND", "Europe", "Andorra", 
  "2020-08-12", 977., 14., 5.429, 53., 1., 0.143, 12644.794, 181.195, 70.259, 
  685.951, 12.942, 1.849, 1.41, "", "", "", "", "", "", "", "", "", "", "", 
  "", "", "", "", "", "", "", "", "", "", "", "", "", "", "", 41.67, 77265., 
  163.755, "", "", "", "", "", 109.135, 7.97, 29., 37.8, "", "", 83.73, 
  0.868}, {"AND", "Europe", "Andorra", "2020-08-13", 981., 4., 5.286, 53., 
  0., 0.143, 12696.564, 51.77, 68.41, 685.951, 0., 1.849, 1.42, "", "", "", 
  "", "", "", "", "", "", "", "", "", "", "", "", "", "", "", "", "", "", "", 
  "", "", "", "", 41.67, 77265., 163.755, "", "", "", "", "", 109.135, 7.97, 
  29., 37.8, "", "", 83.73, 0.868}, {"AND", "Europe", "Andorra", 
  "2020-08-14", 989., 8., 4.857, 53., 0., 0.143, 12800.104, 103.54, 62.863, 
  685.951, 0., 1.849, 1.42, "", "", "", "", "", "", "", "", "", "", "", "", 
  "", "", "", "", "", "", "", "", "", "", "", "", "", "", 41.67, 77265., 
  163.755, "", "", "", "", "", 109.135, 7.97, 29., 37.8, "", "", 83.73, 
  0.868}, {"AND", "Europe", "Andorra", "2020-08-15", 989., 0., 4.857, 53., 
  0., 0.143, 12800.104, 0., 62.863, 685.951, 0., 1.849, 1.44, "", "", "", "", 
  "", "", "", "", "", "", "", "", "", "", "", "", "", "", "", "", "", "", "", 
  "", "", "", 41.67, 77265., 163.755, "", "", "", "", "", 109.135, 7.97, 29., 
  37.8, "", "", 83.73, 0.868}, {"AND", "Europe", "Andorra", "2020-08-16", 
  989., 0., 4.857, 53., 0., 0.143, 12800.104, 0., 62.863, 685.951, 0., 1.849, 
  1.46, "", "", "", "", "", "", "", "", "", "", "", "", "", "", "", "", "", 
  "", "", "", "", "", "", "", "", "", 41.67, 77265., 163.755, "", "", "", "", 
  "", 109.135, 7.97, 29., 37.8, "", "", 83.73, 0.868}, 
 {"AND", "Europe", "Andorra", "2020-08-17", 1005., 16., 6., 53., 0., 0.143, 
  13007.183, 207.08, 77.655, 685.951, 0., 1.849, 1.49, "", "", "", "", "", 
  "", "", "", "", "", "", "", "", "", "", "", "", "", "", "", "", "", "", "", 
  "", "", 41.67, 77265., 163.755, "", "", "", "", "", 109.135, 7.97, 29., 
  37.8, "", "", 83.73, 0.868}, {"AND", "Europe", "Andorra", "2020-08-18", 
  1005., 0., 6., 53., 0., 0.143, 13007.183, 0., 77.655, 685.951, 0., 1.849, 
  1.51, "", "", "", "", "", "", "", "", "", "", "", "", "", "", "", "", "", 
  "", "", "", "", "", "", "", "", "", 41.67, 77265., 163.755, "", "", "", "", 
  "", 109.135, 7.97, 29., 37.8, "", "", 83.73, 0.868}, 
 {"AND", "Europe", "Andorra", "2020-08-19", 1024., 19., 6.714, 53., 0., 0., 
  13253.09, 245.907, 86.899, 685.951, 0., 0., 1.53, "", "", "", "", "", "", 
  "", "", "", "", "", "", "", "", "", "", "", "", "", "", "", "", "", "", "", 
  "", 41.67, 77265., 163.755, "", "", "", "", "", 109.135, 7.97, 29., 37.8, 
  "", "", 83.73, 0.868}, {"AND", "Europe", "Andorra", "2020-08-20", 1024., 
  0., 6.143, 53., 0., 0., 13253.09, 0., 79.504, 685.951, 0., 0., 1.54, "", 
  "", "", "", "", "", "", "", "", "", "", "", "", "", "", "", "", "", "", "", 
  "", "", "", "", "", "", 41.67, 77265., 163.755, "", "", "", "", "", 
  109.135, 7.97, 29., 37.8, "", "", 83.73, 0.868}, 
 {"AND", "Europe", "Andorra", "2020-08-21", 1045., 21., 8., 53., 0., 0., 
  13524.882, 271.792, 103.54, 685.951, 0., 0., 1.56, "", "", "", "", "", "", 
  "", "", "", "", "", "", "", "", "", "", "", "", "", "", "", "", "", "", "", 
  "", 41.67, 77265., 163.755, "", "", "", "", "", 109.135, 7.97, 29., 37.8, 
  "", "", 83.73, 0.868}, {"AND", "Europe", "Andorra", "2020-08-22", 1045., 
  0., 8., 53., 0., 0., 13524.882, 0., 103.54, 685.951, 0., 0., 1.55, "", "", 
  "", "", "", "", "", "", "", "", "", "", "", "", "", "", "", "", "", "", "", 
  "", "", "", "", "", 41.67, 77265., 163.755, "", "", "", "", "", 109.135, 
  7.97, 29., 37.8, "", "", 83.73, 0.868}, {"AND", "Europe", "Andorra", 
  "2020-08-23", 1045., 0., 8., 53., 0., 0., 13524.882, 0., 103.54, 685.951, 
  0., 0., 1.55, "", "", "", "", "", "", "", "", "", "", "", "", "", "", "", 
  "", "", "", "", "", "", "", "", "", "", "", 41.67, 77265., 163.755, "", "", 
  "", "", "", 109.135, 7.97, 29., 37.8, "", "", 83.73, 0.868}, 
 {"AND", "Europe", "Andorra", "2020-08-24", 1060., 15., 7.857, 53., 0., 0., 
  13719.019, 194.137, 101.691, 685.951, 0., 0., 1.56, "", "", "", "", "", "", 
  "", "", "", "", "", "", "", "", "", "", "", "", "", "", "", "", "", "", "", 
  "", 41.67, 77265., 163.755, "", "", "", "", "", 109.135, 7.97, 29., 37.8, 
  "", "", 83.73, 0.868}, {"AND", "Europe", "Andorra", "2020-08-25", 1060., 
  0., 7.857, 53., 0., 0., 13719.019, 0., 101.691, 685.951, 0., 0., 1.59, "", 
  "", "", "", "", "", "", "", "", "", "", "", "", "", "", "", "", "", "", "", 
  "", "", "", "", "", "", 41.67, 77265., 163.755, "", "", "", "", "", 
  109.135, 7.97, 29., 37.8, "", "", 83.73, 0.868}, 
 {"AND", "Europe", "Andorra", "2020-08-26", 1098., 38., 10.571, 53., 0., 0., 
  14210.833, 491.814, 136.82, 685.951, 0., 0., 1.63, "", "", "", "", "", "", 
  "", "", "", "", "", "", "", "", "", "", "", "", "", "", "", "", "", "", "", 
  "", 41.67, 77265., 163.755, "", "", "", "", "", 109.135, 7.97, 29., 37.8, 
  "", "", 83.73, 0.868}, {"AND", "Europe", "Andorra", "2020-08-27", 1098., 
  0., 10.571, 53., 0., 0., 14210.833, 0., 136.82, 685.951, 0., 0., 1.62, "", 
  "", "", "", "", "", "", "", "", "", "", "", "", "", "", "", "", "", "", "", 
  "", "", "", "", "", "", 41.67, 77265., 163.755, "", "", "", "", "", 
  109.135, 7.97, 29., 37.8, "", "", 83.73, 0.868}, 
 {"AND", "Europe", "Andorra", "2020-08-28", 1124., 26., 11.286, 53., 0., 0., 
  14547.337, 336.504, 146.065, 685.951, 0., 0., 1.61, "", "", "", "", "", "", 
  "", "", "", "", "", "", "", "", "", "", "", "", "", "", "", "", "", "", "", 
  "", 41.67, 77265., 163.755, "", "", "", "", "", 109.135, 7.97, 29., 37.8, 
  "", "", 83.73, 0.868}, {"AND", "Europe", "Andorra", "2020-08-29", 1124., 
  0., 11.286, 53., 0., 0., 14547.337, 0., 146.065, 685.951, 0., 0., 1.6, "", 
  "", "", "", "", "", "", "", "", "", "", "", "", "", "", "", "", "", "", "", 
  "", "", "", "", "", "", 41.67, 77265., 163.755, "", "", "", "", "", 
  109.135, 7.97, 29., 37.8, "", "", 83.73, 0.868}, 
 {"AND", "Europe", "Andorra", "2020-08-30", 1124., 0., 11.286, 53., 0., 0., 
  14547.337, 0., 146.065, 685.951, 0., 0., 1.59, "", "", "", "", "", "", "", 
  "", "", "", "", "", "", "", "", "", "", "", "", "", "", "", "", "", "", "", 
  41.67, 77265., 163.755, "", "", "", "", "", 109.135, 7.97, 29., 37.8, "", 
  "", 83.73, 0.868}, {"AND", "Europe", "Andorra", "2020-08-31", 1176., 52., 
  16.571, 53., 0., 0., 15220.346, 673.008, 214.475, 685.951, 0., 0., 1.58, 
  "", "", "", "", "", "", "", "", "", "", "", "", "", "", "", "", "", "", "", 
  "", "", "", "", "", "", "", 41.67, 77265., 163.755, "", "", "", "", "", 
  109.135, 7.97, 29., 37.8, "", "", 83.73, 0.868}, 
 {"AND", "Europe", "Andorra", "2020-09-01", 1184., 8., 17.714, 53., 0., 0., 
  15323.885, 103.54, 229.267, 685.951, 0., 0., 1.54, "", "", "", "", "", "", 
  "", "", "", "", "", "", "", "", "", "", "", "", "", "", "", "", "", "", "", 
  "", 41.67, 77265., 163.755, "", "", "", "", "", 109.135, 7.97, 29., 37.8, 
  "", "", 83.73, 0.868}, {"AND", "Europe", "Andorra", "2020-09-02", 1199., 
  15., 14.429, 53., 0., 0., 15518.022, 194.137, 186.741, 685.951, 0., 0., 
  1.5, "", "", "", "", "", "", "", "", "", "", "", "", "", "", "", "", "", 
  "", "", "", "", "", "", "", "", "", 41.67, 77265., 163.755, "", "", "", "", 
  "", 109.135, 7.97, 29., 37.8, "", "", 83.73, 0.868}, 
 {"AND", "Europe", "Andorra", "2020-09-03", 1199., 0., 14.429, 53., 0., 0., 
  15518.022, 0., 186.741, 685.951, 0., 0., 1.49, "", "", "", "", "", "", "", 
  "", "", "", "", "", "", "", "", "", "", "", "", "", "", "", "", "", "", "", 
  41.67, 77265., 163.755, "", "", "", "", "", 109.135, 7.97, 29., 37.8, "", 
  "", 83.73, 0.868}, {"AND", "Europe", "Andorra", "2020-09-04", 1215., 16., 
  13., 53., 0., 0., 15725.102, 207.08, 168.252, 685.951, 0., 0., 1.49, "", 
  "", "", "", "", "", "", "", "", "", "", "", "", "", "", "", "", "", "", "", 
  "", "", "", "", "", "", 41.67, 77265., 163.755, "", "", "", "", "", 
  109.135, 7.97, 29., 37.8, "", "", 83.73, 0.868}, 
 {"AND", "Europe", "Andorra", "2020-09-05", 1215., 0., 13., 53., 0., 0., 
  15725.102, 0., 168.252, 685.951, 0., 0., 1.51, "", "", "", "", "", "", "", 
  "", "", "", "", "", "", "", "", "", "", "", "", "", "", "", "", "", "", "", 
  41.67, 77265., 163.755, "", "", "", "", "", 109.135, 7.97, 29., 37.8, "", 
  "", 83.73, 0.868}, {"AND", "Europe", "Andorra", "2020-09-06", 1215., 0., 
  13., 53., 0., 0., 15725.102, 0., 168.252, 685.951, 0., 0., 1.53, "", "", 
  "", "", "", "", "", "", "", "", "", "", "", "", "", "", "", "", "", "", "", 
  "", "", "", "", "", 41.67, 77265., 163.755, "", "", "", "", "", 109.135, 
  7.97, 29., 37.8, "", "", 83.73, 0.868}, {"AND", "Europe", "Andorra", 
  "2020-09-07", 1261., 46., 12.143, 53., 0., 0., 16320.456, 595.354, 157.159, 
  685.951, 0., 0., 1.55, "", "", "", "", "", "", "", "", "", "", "", "", "", 
  "", "", "", "", "", "", "", "", "", "", "", "", "", 41.67, 77265., 163.755, 
  "", "", "", "", "", 109.135, 7.97, 29., 37.8, "", "", 83.73, 0.868}, 
 {"AND", "Europe", "Andorra", "2020-09-08", 1261., 0., 11., 53., 0., 0., 
  16320.456, 0., 142.367, 685.951, 0., 0., 1.57, "", "", "", "", "", "", "", 
  "", "", "", "", "", "", "", "", "", "", "", "", "", "", "", "", "", "", "", 
  41.67, 77265., 163.755, "", "", "", "", "", 109.135, 7.97, 29., 37.8, "", 
  "", 83.73, 0.868}, {"AND", "Europe", "Andorra", "2020-09-09", 1301., 40., 
  14.571, 53., 0., 0., 16838.154, 517.699, 188.59, 685.951, 0., 0., 1.59, "", 
  "", "", "", "", "", "", "", "", "", "", "", "", "", "", "", "", "", "", "", 
  "", "", "", "", "", "", 41.67, 77265., 163.755, "", "", "", "", "", 
  109.135, 7.97, 29., 37.8, "", "", 83.73, 0.868}, 
 {"AND", "Europe", "Andorra", "2020-09-10", 1301., 0., 14.571, 53., 0., 0., 
  16838.154, 0., 188.59, 685.951, 0., 0., 1.61, "", "", "", "", "", "", "", 
  "", "", "", "", "", "", "", "", "", "", "", "", "", "", "", "", "", "", "", 
  41.67, 77265., 163.755, "", "", "", "", "", 109.135, 7.97, 29., 37.8, "", 
  "", 83.73, 0.868}, {"AND", "Europe", "Andorra", "2020-09-11", 1344., 43., 
  18.429, 53., 0., 0., 17394.681, 556.526, 238.511, 685.951, 0., 0., 1.62, 
  "", "", "", "", "", "", "", "", "", "", "", "", "", "", "", "", "", "", "", 
  "", "", "", "", "", "", "", 41.67, 77265., 163.755, "", "", "", "", "", 
  109.135, 7.97, 29., 37.8, "", "", 83.73, 0.868}, 
 {"AND", "Europe", "Andorra", "2020-09-12", 1344., 0., 18.429, 53., 0., 0., 
  17394.681, 0., 238.511, 685.951, 0., 0., 1.64, "", "", "", "", "", "", "", 
  "", "", "", "", "", "", "", "", "", "", "", "", "", "", "", "", "", "", "", 
  41.67, 77265., 163.755, "", "", "", "", "", 109.135, 7.97, 29., 37.8, "", 
  "", 83.73, 0.868}, {"AND", "Europe", "Andorra", "2020-09-13", 1344., 0., 
  18.429, 53., 0., 0., 17394.681, 0., 238.511, 685.951, 0., 0., 1.65, "", "", 
  "", "", "", "", "", "", "", "", "", "", "", "", "", "", "", "", "", "", "", 
  "", "", "", "", "", 41.67, 77265., 163.755, "", "", "", "", "", 109.135, 
  7.97, 29., 37.8, "", "", 83.73, 0.868}, {"AND", "Europe", "Andorra", 
  "2020-09-14", 1438., 94., 25.286, 53., 0., 0., 18611.273, 1216.592, 327.26, 
  685.951, 0., 0., 1.66, "", "", "", "", "", "", "", "", "", "", "", "", "", 
  "", "", "", "", "", "", "", "", "", "", "", "", "", 41.67, 77265., 163.755, 
  "", "", "", "", "", 109.135, 7.97, 29., 37.8, "", "", 83.73, 0.868}, 
 {"AND", "Europe", "Andorra", "2020-09-15", 1438., 0., 25.286, 53., 0., 0., 
  18611.273, 0., 327.26, 685.951, 0., 0., 1.65, "", "", "", "", "", "", "", 
  "", "", "", "", "", "", "", "", "", "", "", "", "", "", "", "", "", "", "", 
  41.67, 77265., 163.755, "", "", "", "", "", 109.135, 7.97, 29., 37.8, "", 
  "", 83.73, 0.868}, {"AND", "Europe", "Andorra", "2020-09-16", 1483., 45., 
  26., 53., 0., 0., 19193.684, 582.411, 336.504, 685.951, 0., 0., 1.63, "", 
  "", "", "", "", "", "", "", "", "", "", "", "", "", "", "", "", "", "", "", 
  "", "", "", "", "", "", 41.67, 77265., 163.755, "", "", "", "", "", 
  109.135, 7.97, 29., 37.8, "", "", 83.73, 0.868}, 
 {"AND", "Europe", "Andorra", "2020-09-17", 1483., 0., 26., 53., 0., 0., 
  19193.684, 0., 336.504, 685.951, 0., 0., 1.63, "", "", "", "", "", "", "", 
  "", "", "", "", "", "", "", "", "", "", "", "", "", "", "", "", "", "", "", 
  41.67, 77265., 163.755, "", "", "", "", "", 109.135, 7.97, 29., 37.8, "", 
  "", 83.73, 0.868}, {"AND", "Europe", "Andorra", "2020-09-18", 1564., 81., 
  31.429, 53., 0., 0., 20242.024, 1048.34, 406.763, 685.951, 0., 0., 1.63, 
  "", "", "", "", "", "", "", "", "", "", "", "", "", "", "", "", "", "", "", 
  "", "", "", "", "", "", "", 41.67, 77265., 163.755, "", "", "", "", "", 
  109.135, 7.97, 29., 37.8, "", "", 83.73, 0.868}, 
 {"AND", "Europe", "Andorra", "2020-09-19", 1564., 0., 31.429, 53., 0., 0., 
  20242.024, 0., 406.763, 685.951, 0., 0., 1.62, "", "", "", "", "", "", "", 
  "", "", "", "", "", "", "", "", "", "", "", "", "", "", "", "", "", "", "", 
  41.67, 77265., 163.755, "", "", "", "", "", 109.135, 7.97, 29., 37.8, "", 
  "", 83.73, 0.868}, {"AND", "Europe", "Andorra", "2020-09-20", 1564., 0., 
  31.429, 53., 0., 0., 20242.024, 0., 406.763, 685.951, 0., 0., 1.6, "", "", 
  "", "", "", "", "", "", "", "", "", "", "", "", "", "", "", "", "", "", "", 
  "", "", "", "", "", 41.67, 77265., 163.755, "", "", "", "", "", 109.135, 
  7.97, 29., 37.8, "", "", 83.73, 0.868}, {"AND", "Europe", "Andorra", 
  "2020-09-21", 1681., 117., 34.714, 53., 0., 0., 21756.293, 1514.269, 
  449.289, 685.951, 0., 0., 1.58, "", "", "", "", "", "", "", "", "", "", "", 
  "", "", "", "", "", "", "", "", "", "", "", "", "", "", "", 50., 77265., 
  163.755, "", "", "", "", "", 109.135, 7.97, 29., 37.8, "", "", 83.73, 
  0.868}, {"AND", "Europe", "Andorra", "2020-09-22", 1681., 0., 34.714, 53., 
  0., 0., 21756.293, 0., 449.289, 685.951, 0., 0., 1.57, "", "", "", "", "", 
  "", "", "", "", "", "", "", "", "", "", "", "", "", "", "", "", "", "", "", 
  "", "", 50., 77265., 163.755, "", "", "", "", "", 109.135, 7.97, 29., 37.8, 
  "", "", 83.73, 0.868}, {"AND", "Europe", "Andorra", "2020-09-23", 1753., 
  72., 38.571, 53., 0., 0., 22688.151, 931.858, 499.21, 685.951, 0., 0., 
  1.55, "", "", "", "", "", "", "", "", "", "", "", "", "", "", "", "", "", 
  "", "", "", "", "", "", "", "", "", 50., 77265., 163.755, "", "", "", "", 
  "", 109.135, 7.97, 29., 37.8, "", "", 83.73, 0.868}, 
 {"AND", "Europe", "Andorra", "2020-09-24", 1753., 0., 38.571, 53., 0., 0., 
  22688.151, 0., 499.21, 685.951, 0., 0., 1.54, "", "", "", "", "", "", "", 
  "", "", "", "", "", "", "", "", "", "", "", "", "", "", "", "", "", "", "", 
  50., 77265., 163.755, "", "", "", "", "", 109.135, 7.97, 29., 37.8, "", "", 
  83.73, 0.868}, {"AND", "Europe", "Andorra", "2020-09-25", 1836., 83., 
  38.857, 53., 0., 0., 23762.376, 1074.225, 502.907, 685.951, 0., 0., 1.53, 
  "", "", "", "", "", "", "", "", "", "", "", "", "", "", "", "", "", "", "", 
  "", "", "", "", "", "", "", 50., 77265., 163.755, "", "", "", "", "", 
  109.135, 7.97, 29., 37.8, "", "", 83.73, 0.868}, 
 {"AND", "Europe", "Andorra", "2020-09-26", 1836., 0., 38.857, 53., 0., 0., 
  23762.376, 0., 502.907, 685.951, 0., 0., 1.53, "", "", "", "", "", "", "", 
  "", "", "", "", "", "", "", "", "", "", "", "", "", "", "", "", "", "", "", 
  50., 77265., 163.755, "", "", "", "", "", 109.135, 7.97, 29., 37.8, "", "", 
  83.73, 0.868}, {"AND", "Europe", "Andorra", "2020-09-27", 1836., 0., 
  38.857, 53., 0., 0., 23762.376, 0., 502.907, 685.951, 0., 0., 1.52, "", "", 
  "", "", "", "", "", "", "", "", "", "", "", "", "", "", "", "", "", "", "", 
  "", "", "", "", "", 50., 77265., 163.755, "", "", "", "", "", 109.135, 
  7.97, 29., 37.8, "", "", 83.73, 0.868}, {"AND", "Europe", "Andorra", 
  "2020-09-28", 1966., 130., 40.714, 53., 0., 0., 25444.897, 1682.521, 
  526.943, 685.951, 0., 0., 1.51, "", "", "", "", "", "", "", "", "", "", "", 
  "", "", "", "", "", "", "", "", "", "", "", "", "", "", "", 50., 77265., 
  163.755, "", "", "", "", "", 109.135, 7.97, 29., 37.8, "", "", 83.73, 
  0.868}, {"AND", "Europe", "Andorra", "2020-09-29", 1966., 0., 40.714, 53., 
  0., 0., 25444.897, 0., 526.943, 685.951, 0., 0., 1.52, "", "", "", "", "", 
  "", "", "", "", "", "", "", "", "", "", "", "", "", "", "", "", "", "", "", 
  "", "", 50., 77265., 163.755, "", "", "", "", "", 109.135, 7.97, 29., 37.8, 
  "", "", 83.73, 0.868}, {"AND", "Europe", "Andorra", "2020-09-30", 2050., 
  84., 42.429, 53., 0., 0., 26532.065, 1087.168, 549.131, 685.951, 0., 0., 
  1.53, "", "", "", "", "", "", "", "", "", "", "", "", "", "", "", "", "", 
  "", "", "", "", "", "", "", "", "", 50., 77265., 163.755, "", "", "", "", 
  "", 109.135, 7.97, 29., 37.8, "", "", 83.73, 0.868}, 
 {"AND", "Europe", "Andorra", "2020-10-01", 2050., 0., 42.429, 53., 0., 0., 
  26532.065, 0., 549.131, 685.951, 0., 0., 1.54, "", "", "", "", "", "", "", 
  "", "", "", "", "", "", "", "", "", "", "", "", "", "", "", "", "", "", "", 
  50., 77265., 163.755, "", "", "", "", "", 109.135, 7.97, 29., 37.8, "", "", 
  83.73, 0.868}, {"AND", "Europe", "Andorra", "2020-10-02", 2110., 60., 
  39.143, 53., 0., 0., 27308.613, 776.548, 506.605, 685.951, 0., 0., 1.56, 
  "", "", "", "", "", "", "", "", "", "", "", "", "", "", "", "", "", "", "", 
  "", "", "", "", "", "", "", 50., 77265., 163.755, "", "", "", "", "", 
  109.135, 7.97, 29., 37.8, "", "", 83.73, 0.868}, 
 {"AND", "Europe", "Andorra", "2020-10-03", 2110., 0., 39.143, 53., 0., 0., 
  27308.613, 0., 506.605, 685.951, 0., 0., 1.6, "", "", "", "", "", "", "", 
  "", "", "", "", "", "", "", "", "", "", "", "", "", "", "", "", "", "", "", 
  50., 77265., 163.755, "", "", "", "", "", 109.135, 7.97, 29., 37.8, "", "", 
  83.73, 0.868}, {"AND", "Europe", "Andorra", "2020-10-04", 2110., 0., 
  39.143, 53., 0., 0., 27308.613, 0., 506.605, 685.951, 0., 0., 1.64, "", "", 
  "", "", "", "", "", "", "", "", "", "", "", "", "", "", "", "", "", "", "", 
  "", "", "", "", "", 50., 77265., 163.755, "", "", "", "", "", 109.135, 
  7.97, 29., 37.8, "", "", 83.73, 0.868}, {"AND", "Europe", "Andorra", 
  "2020-10-05", 2370., 260., 57.714, 53., 0., 0., 30673.656, 3365.042, 
  746.965, 685.951, 0., 0., 1.67, "", "", "", "", "", "", "", "", "", "", "", 
  "", "", "", "", "", "", "", "", "", "", "", "", "", "", "", 50., 77265., 
  163.755, "", "", "", "", "", 109.135, 7.97, 29., 37.8, "", "", 83.73, 
  0.868}, {"AND", "Europe", "Andorra", "2020-10-06", 2370., 0., 57.714, 53., 
  0., 0., 30673.656, 0., 746.965, 685.951, 0., 0., 1.66, "", "", "", "", "", 
  "", "", "", "", "", "", "", "", "", "", "", "", "", "", "", "", "", "", "", 
  "", "", 50., 77265., 163.755, "", "", "", "", "", 109.135, 7.97, 29., 37.8, 
  "", "", 83.73, 0.868}, {"AND", "Europe", "Andorra", "2020-10-07", 2568., 
  198., 74., 53., 0., 0., 33236.265, 2562.609, 957.743, 685.951, 0., 0., 
  1.63, "", "", "", "", "", "", "", "", "", "", "", "", "", "", "", "", "", 
  "", "", "", "", "", "", "", "", "", 50., 77265., 163.755, "", "", "", "", 
  "", 109.135, 7.97, 29., 37.8, "", "", 83.73, 0.868}, 
 {"AND", "Europe", "Andorra", "2020-10-08", 2568., 0., 74., 54., 1., 0.143, 
  33236.265, 0., 957.743, 698.893, 12.942, 1.849, 1.59, "", "", "", "", "", 
  "", "", "", "", "", "", "", "", "", "", "", "", "", "", "", "", "", "", "", 
  "", "", 50., 77265., 163.755, "", "", "", "", "", 109.135, 7.97, 29., 37.8, 
  "", "", 83.73, 0.868}, {"AND", "Europe", "Andorra", "2020-10-09", 2696., 
  128., 83.714, 55., 1., 0.286, 34892.901, 1656.636, 1083.47, 711.836, 
  12.942, 3.698, 1.56, "", "", "", "", "", "", "", "", "", "", "", "", "", 
  "", "", "", "", "", "", "", "", "", "", "", "", "", 50., 77265., 163.755, 
  "", "", "", "", "", 109.135, 7.97, 29., 37.8, "", "", 83.73, 0.868}, 
 {"AND", "Europe", "Andorra", "2020-10-10", 2696., 0., 83.714, 55., 0., 
  0.286, 34892.901, 0., 1083.47, 711.836, 0., 3.698, 1.53, "", "", "", "", 
  "", "", "", "", "", "", "", "", "", "", "", "", "", "", "", "", "", "", "", 
  "", "", "", 50., 77265., 163.755, "", "", "", "", "", 109.135, 7.97, 29., 
  37.8, "", "", 83.73, 0.868}, {"AND", "Europe", "Andorra", "2020-10-11", 
  2696., 0., 83.714, 55., 0., 0.286, 34892.901, 0., 1083.47, 711.836, 0., 
  3.698, 1.51, "", "", "", "", "", "", "", "", "", "", "", "", "", "", "", 
  "", "", "", "", "", "", "", "", "", "", "", 50., 77265., 163.755, "", "", 
  "", "", "", 109.135, 7.97, 29., 37.8, "", "", 83.73, 0.868}, 
 {"AND", "Europe", "Andorra", "2020-10-12", 2995., 299., 89.286, 57., 2., 
  0.571, 38762.7, 3869.799, 1155.578, 737.721, 25.885, 7.396, 1.49, "", "", 
  "", "", "", "", "", "", "", "", "", "", "", "", "", "", "", "", "", "", "", 
  "", "", "", "", "", 50., 77265., 163.755, "", "", "", "", "", 109.135, 
  7.97, 29., 37.8, "", "", 83.73, 0.868}, {"AND", "Europe", "Andorra", 
  "2020-10-13", 2995., 0., 89.286, 57., 0., 0.571, 38762.7, 0., 1155.578, 
  737.721, 0., 7.396, 1.46, "", "", "", "", "", "", "", "", "", "", "", "", 
  "", "", "", "", "", "", "", "", "", "", "", "", "", "", 50., 77265., 
  163.755, "", "", "", "", "", 109.135, 7.97, 29., 37.8, "", "", 83.73, 
  0.868}, {"AND", "Europe", "Andorra", "2020-10-14", 3190., 195., 88.857, 
  59., 2., 0.857, 41286.482, 2523.782, 1150.031, 763.606, 25.885, 11.094, 
  1.43, "", "", "", "", "", "", "", "", "", "", "", "", "", "", "", "", "", 
  "", "", "", "", "", "", "", "", "", 50., 77265., 163.755, "", "", "", "", 
  "", 109.135, 7.97, 29., 37.8, "", "", 83.73, 0.868}, 
 {"AND", "Europe", "Andorra", "2020-10-15", 3190., 0., 88.857, 59., 0., 
  0.714, 41286.482, 0., 1150.031, 763.606, 0., 9.245, 1.4, "", "", "", "", 
  "", "", "", "", "", "", "", "", "", "", "", "", "", "", "", "", "", "", "", 
  "", "", "", 50., 77265., 163.755, "", "", "", "", "", 109.135, 7.97, 29., 
  37.8, "", "", 83.73, 0.868}, {"AND", "Europe", "Andorra", "2020-10-16", 
  3377., 187., 97.286, 59., 0., 0.571, 43706.724, 2420.242, 1259.118, 
  763.606, 0., 7.396, 1.37, "", "", "", "", "", "", "", "", "", "", "", "", 
  "", "", "", "", "", "", "", "", "", "", "", "", "", "", 53.7, 77265., 
  163.755, "", "", "", "", "", 109.135, 7.97, 29., 37.8, "", "", 83.73, 
  0.868}, {"AND", "Europe", "Andorra", "2020-10-17", 3377., 0., 97.286, 59., 
  0., 0.571, 43706.724, 0., 1259.118, 763.606, 0., 7.396, 1.33, "", "", "", 
  "", "", "", "", "", "", "", "", "", "", "", "", "", "", "", "", "", "", "", 
  "", "", "", "", 53.7, 77265., 163.755, "", "", "", "", "", 109.135, 7.97, 
  29., 37.8, "", "", 83.73, 0.868}, {"AND", "Europe", "Andorra", 
  "2020-10-18", 3377., 0., 97.286, 59., 0., 0.571, 43706.724, 0., 1259.118, 
  763.606, 0., 7.396, 1.31, "", "", "", "", "", "", "", "", "", "", "", "", 
  "", "", "", "", "", "", "", "", "", "", "", "", "", "", 53.7, 77265., 
  163.755, "", "", "", "", "", 109.135, 7.97, 29., 37.8, "", "", 83.73, 
  0.868}, {"AND", "Europe", "Andorra", "2020-10-19", 3623., 246., 89.714, 
  62., 3., 0.714, 46890.571, 3183.848, 1161.125, 802.433, 38.827, 9.245, 
  1.28, "", "", "", "", "", "", "", "", "", "", "", "", "", "", "", "", "", 
  "", "", "", "", "", "", "", "", "", 53.7, 77265., 163.755, "", "", "", "", 
  "", 109.135, 7.97, 29., 37.8, "", "", 83.73, 0.868}, 
 {"AND", "Europe", "Andorra", "2020-10-20", 3623., 0., 89.714, 62., 0., 
  0.714, 46890.571, 0., 1161.125, 802.433, 0., 9.245, 1.27, "", "", "", "", 
  "", "", "", "", "", "", "", "", "", "", "", "", "", "", "", "", "", "", "", 
  "", "", "", 53.7, 77265., 163.755, "", "", "", "", "", 109.135, 7.97, 29., 
  37.8, "", "", 83.73, 0.868}, {"AND", "Europe", "Andorra", "2020-10-21", 
  3811., 188., 88.714, 63., 1., 0.571, 49323.756, 2433.184, 1148.182, 
  815.376, 12.942, 7.396, 1.26, "", "", "", "", "", "", "", "", "", "", "", 
  "", "", "", "", "", "", "", "", "", "", "", "", "", "", "", 53.7, 77265., 
  163.755, "", "", "", "", "", 109.135, 7.97, 29., 37.8, "", "", 83.73, 
  0.868}, {"AND", "Europe", "Andorra", "2020-10-22", 3811., 0., 88.714, 63., 
  0., 0.571, 49323.756, 0., 1148.182, 815.376, 0., 7.396, 1.24, "", "", "", 
  "", "", "", "", "", "", "", "", "", "", "", "", "", "", "", "", "", "", "", 
  "", "", "", "", 59.26, 77265., 163.755, "", "", "", "", "", 109.135, 7.97, 
  29., 37.8, "", "", 83.73, 0.868}, {"AND", "Europe", "Andorra", 
  "2020-10-23", 4038., 227., 94.429, 69., 6., 1.429, 52261.697, 2937.941, 
  1222.139, 893.03, 77.655, 18.489, 1.23, "", "", "", "", "", "", "", "", "", 
  "", "", "", "", "", "", "", "", "", "", "", "", "", "", "", "", "", 59.26, 
  77265., 163.755, "", "", "", "", "", 109.135, 7.97, 29., 37.8, "", "", 
  83.73, 0.868}, {"AND", "Europe", "Andorra", "2020-10-24", 4038., 0., 
  94.429, 69., 0., 1.429, 52261.697, 0., 1222.139, 893.03, 0., 18.489, 1.2, 
  "", "", "", "", "", "", "", "", "", "", "", "", "", "", "", "", "", "", "", 
  "", "", "", "", "", "", "", 59.26, 77265., 163.755, "", "", "", "", "", 
  109.135, 7.97, 29., 37.8, "", "", 83.73, 0.868}, 
 {"AND", "Europe", "Andorra", "2020-10-25", 4038., 0., 94.429, 69., 0., 
  1.429, 52261.697, 0., 1222.139, 893.03, 0., 18.489, 1.18, "", "", "", "", 
  "", "", "", "", "", "", "", "", "", "", "", "", "", "", "", "", "", "", "", 
  "", "", "", 59.26, 77265., 163.755, "", "", "", "", "", 109.135, 7.97, 29., 
  37.8, "", "", 83.73, 0.868}, {"AND", "Europe", "Andorra", "2020-10-26", 
  4325., 287., 100.286, 72., 3., 1.429, 55976.186, 3714.489, 1297.945, 
  931.858, 38.827, 18.489, 1.17, "", "", "", "", "", "", "", "", "", "", "", 
  "", "", "", "", "", "", "", "", "", "", "", "", "", "", "", 59.26, 77265., 
  163.755, "", "", "", "", "", 109.135, 7.97, 29., 37.8, "", "", 83.73, 
  0.868}, {"AND", "Europe", "Andorra", "2020-10-27", 4410., 85., 112.429, 
  72., 0., 1.429, 57076.296, 1100.11, 1455.103, 931.858, 0., 18.489, 1.14, 
  "", "", "", "", "", "", "", "", "", "", "", "", "", "", "", "", "", "", "", 
  "", "", "", "", "", "", "", 59.26, 77265., 163.755, "", "", "", "", "", 
  109.135, 7.97, 29., 37.8, "", "", 83.73, 0.868}, 
 {"AND", "Europe", "Andorra", "2020-10-28", 4517., 107., 100.857, 72., 0., 
  1.286, 58461.14, 1384.844, 1305.341, 931.858, 0., 16.64, 1.1, "", "", "", 
  "", "", "", "", "", "", "", "", "", "", "", "", "", "", "", "", "", "", "", 
  "", "", "", "", 59.26, 77265., 163.755, "", "", "", "", "", 109.135, 7.97, 
  29., 37.8, "", "", 83.73, 0.868}, {"AND", "Europe", "Andorra", 
  "2020-10-29", 4567., 50., 108., 73., 1., 1.429, 59108.264, 647.124, 
  1397.787, 944.8, 12.942, 18.489, 1.08, "", "", "", "", "", "", "", "", "", 
  "", "", "", "", "", "", "", "", "", "", "", "", "", "", "", "", "", 59.26, 
  77265., 163.755, "", "", "", "", "", 109.135, 7.97, 29., 37.8, "", "", 
  83.73, 0.868}, {"AND", "Europe", "Andorra", "2020-10-30", 4665., 98., 
  89.571, 75., 2., 0.857, 60376.626, 1268.362, 1159.276, 970.685, 25.885, 
  11.094, 1.05, "", "", "", "", "", "", "", "", "", "", "", "", "", "", "", 
  "", "", "", "", "", "", "", "", "", "", "", 59.26, 77265., 163.755, "", "", 
  "", "", "", 109.135, 7.97, 29., 37.8, "", "", 83.73, 0.868}, 
 {"AND", "Europe", "Andorra", "2020-10-31", 4756., 91., 102.571, 75., 0., 
  0.857, 61554.391, 1177.765, 1327.528, 970.685, 0., 11.094, 1.03, "", "", 
  "", "", "", "", "", "", "", "", "", "", "", "", "", "", "", "", "", "", "", 
  "", "", "", "", "", 59.26, 77265., 163.755, "", "", "", "", "", 109.135, 
  7.97, 29., 37.8, "", "", 83.73, 0.868}, {"AND", "Europe", "Andorra", 
  "2020-11-01", 4825., 69., 112.429, 75., 0., 0.857, 62447.421, 893.03, 
  1455.103, 970.685, 0., 11.094, 1.01, "", "", "", "", "", "", "", "", "", 
  "", "", "", "", "", "", "", "", "", "", "", "", "", "", "", "", "", 59.26, 
  77265., 163.755, "", "", "", "", "", 109.135, 7.97, 29., 37.8, "", "", 
  83.73, 0.868}, {"AND", "Europe", "Andorra", "2020-11-02", 4888., 63., 
  80.429, 75., 0., 0.429, 63262.797, 815.376, 1040.944, 970.685, 0., 5.547, 
  0.99, "", "", "", "", "", "", "", "", "", 85772., 1110.102, "", "", "", "", 
  "", "people tested", "", "", "", "", "", "", "", "", "", 59.26, 77265., 
  163.755, "", "", "", "", "", 109.135, 7.97, 29., 37.8, "", "", 83.73, 
  0.868}, {"AND", "Europe", "Andorra", "2020-11-03", 4910., 22., 71.429, 75., 
  0., 0.429, 63547.531, 284.734, 924.462, 970.685, 0., 5.547, 0.98, "", "", 
  "", "", "", "", "", "", "", "", "", "", "", "", "", "", "people tested", 
  "", "", "", "", "", "", "", "", "", 59.26, 77265., 163.755, "", "", "", "", 
  "", 109.135, 7.97, 29., 37.8, "", "", 83.73, 0.868}, 
 {"AND", "Europe", "Andorra", "2020-11-04", 5045., 135., 75.429, 75., 0., 
  0.429, 65294.765, 1747.234, 976.232, 970.685, 0., 5.547, 0.99, "", "", "", 
  "", "", "", "", "", "", "", "", "", "", "", "", "", "people tested", "", 
  "", "", "", "", "", "", "", "", 59.26, 77265., 163.755, "", "", "", "", "", 
  109.135, 7.97, 29., 37.8, "", "", 83.73, 0.868}, 
 {"AND", "Europe", "Andorra", "2020-11-05", 5135., 90., 81.143, 75., 0., 
  0.286, 66459.587, 1164.822, 1050.189, 970.685, 0., 3.698, 0.99, "", "", "", 
  "", "", "", "", "", "", "", "", "", "", "", "", "", "people tested", "", 
  "", "", "", "", "", "", "", "", 59.26, 77265., 163.755, "", "", "", "", "", 
  109.135, 7.97, 29., 37.8, "", "", 83.73, 0.868}, 
 {"AND", "Europe", "Andorra", "2020-11-06", 5135., 0., 67.143, 75., 0., 0., 
  66459.587, 0., 868.994, 970.685, 0., 0., 0.98, "", "", "", "", "", "", "", 
  "", "", "", "", "", "", "", "", "", "people tested", "", "", "", "", "", 
  "", "", "", "", 59.26, 77265., 163.755, "", "", "", "", "", 109.135, 7.97, 
  29., 37.8, "", "", 83.73, 0.868}, {"AND", "Europe", "Andorra", 
  "2020-11-07", 5319., 184., 80.429, 75., 0., 0., 68841.002, 2381.415, 
  1040.944, 970.685, 0., 0., 0.99, "", "", "", "", "", "", "", "", "", "", 
  "", "", "", "", "", "", "people tested", "", "", "", "", "", "", "", "", 
  "", 59.26, 77265., 163.755, "", "", "", "", "", 109.135, 7.97, 29., 37.8, 
  "", "", 83.73, 0.868}, {"AND", "Europe", "Andorra", "2020-11-08", 5383., 
  64., 79.714, 75., 0., 0., 69669.32, 828.318, 1031.7, 970.685, 0., 0., 0.97, 
  "", "", "", "", "", "", "", "", "", "", "", "", "", "", "", "", 
  "people tested", "", "", "", "", "", "", "", "", "", 59.26, 77265., 
  163.755, "", "", "", "", "", 109.135, 7.97, 29., 37.8, "", "", 83.73, 
  0.868}, {"AND", "Europe", "Andorra", "2020-11-09", 5437., 54., 78.429, 75., 
  0., 0., 70368.213, 698.893, 1015.059, 970.685, 0., 0., 0.95, "", "", "", 
  "", "", "", "", "", "", 92183., 1193.076, "", 916., 11.855, 0.086, 11.7, 
  "people tested", "", "", "", "", "", "", "", "", "", 59.26, 77265., 
  163.755, "", "", "", "", "", 109.135, 7.97, 29., 37.8, "", "", 83.73, 
  0.868}, {"AND", "Europe", "Andorra", "2020-11-10", 5477., 40., 81., 75., 
  0., 0., 70885.912, 517.699, 1048.34, 970.685, 0., 0., 0.94, "", "", "", "", 
  "", "", "", "", "", "", "", "", 892., 11.545, 0.091, 11., "people tested", 
  "", "", "", "", "", "", "", "", "", 59.26, 77265., 163.755, "", "", "", "", 
  "", 109.135, 7.97, 29., 37.8, "", "", 83.73, 0.868}, 
 {"AND", "Europe", "Andorra", "2020-11-11", 5567., 90., 74.571, 75., 0., 0., 
  72050.734, 1164.822, 965.139, 970.685, 0., 0., 0.94, "", "", "", "", "", 
  "", "", "", "", "", "", "", 868., 11.234, 0.086, 11.6, "people tested", "", 
  "", "", "", "", "", "", "", "", 59.26, 77265., 163.755, "", "", "", "", "", 
  109.135, 7.97, 29., 37.8, "", "", 83.73, 0.868}, 
 {"AND", "Europe", "Andorra", "2020-11-12", 5616., 49., 68.714, 75., 0., 0., 
  72684.916, 634.181, 889.333, 970.685, 0., 0., 0.94, "", "", "", "", "", "", 
  "", "", "", "", "", "", 844., 10.923, 0.081, 12.3, "people tested", "", "", 
  "", "", "", "", "", "", "", 59.26, 77265., 163.755, "", "", "", "", "", 
  109.135, 7.97, 29., 37.8, "", "", 83.73, 0.868}, 
 {"AND", "Europe", "Andorra", "2020-11-13", 5725., 109., 84.286, 75., 0., 0., 
  74095.645, 1410.729, 1090.865, 970.685, 0., 0., 0.94, "", "", "", "", "", 
  "", "", "", "", "", "", "", 820., 10.613, 0.103, 9.7, "people tested", "", 
  "", "", "", "", "", "", "", "", 59.26, 77265., 163.755, "", "", "", "", "", 
  109.135, 7.97, 29., 37.8, "", "", 83.73, 0.868}, 
 {"AND", "Europe", "Andorra", "2020-11-14", 5725., 0., 58., 75., 0., 0., 
  74095.645, 0., 750.663, 970.685, 0., 0., 0.93, "", "", "", "", "", "", "", 
  "", "", "", "", "", 796., 10.302, 0.073, 13.7, "people tested", "", "", "", 
  "", "", "", "", "", "", 59.26, 77265., 163.755, "", "", "", "", "", 
  109.135, 7.97, 29., 37.8, "", "", 83.73, 0.868}, 
 {"AND", "Europe", "Andorra", "2020-11-15", 5872., 147., 69.857, 76., 1., 
  0.143, 75998.188, 1902.543, 904.124, 983.628, 12.942, 1.849, 0.94, "", "", 
  "", "", "", "", "", "", "", "", "", "", 772., 9.992, 0.09, 11.1, 
  "people tested", "", "", "", "", "", "", "", "", "", 59.26, 77265., 
  163.755, "", "", "", "", "", 109.135, 7.97, 29., 37.8, "", "", 83.73, 
  0.868}, {"AND", "Europe", "Andorra", "2020-11-16", 5914., 42., 68.143, 76., 
  0., 0.143, 76541.772, 543.584, 881.937, 983.628, 0., 1.849, 0.92, "", "", 
  "", "", "", "", "", "", "", 97416., 1260.804, "", 748., 9.681, 0.091, 11., 
  "people tested", "", "", "", "", "", "", "", "", "", 59.26, 77265., 
  163.755, "", "", "", "", "", 109.135, 7.97, 29., 37.8, "", "", 83.73, 
  0.868}, {"AND", "Europe", "Andorra", "2020-11-17", 5951., 37., 67.714, 76., 
  0., 0.143, 77020.643, 478.871, 876.39, 983.628, 0., 1.849, 0.92, "", "", 
  "", "", "", "", "", "", "", "", "", "", "", "", "", "", "", "", "", "", "", 
  "", "", "", "", "", 59.26, 77265., 163.755, "", "", "", "", "", 109.135, 
  7.97, 29., 37.8, "", "", 83.73, 0.868}, {"AND", "Europe", "Andorra", 
  "2020-11-18", 6018., 67., 64.429, 76., 0., 0.143, 77887.789, 867.146, 
  833.865, 983.628, 0., 1.849, 0.92, "", "", "", "", "", "", "", "", "", "", 
  "", "", "", "", "", "", "", "", "", "", "", "", "", "", "", "", 59.26, 
  77265., 163.755, "", "", "", "", "", 109.135, 7.97, 29., 37.8, "", "", 
  83.73, 0.868}, {"AND", "Europe", "Andorra", "2020-11-19", 6066., 48., 
  64.286, 76., 0., 0.143, 78509.027, 621.239, 832.016, 983.628, 0., 1.849, 
  0.92, "", "", "", "", "", "", "", "", "", "", "", "", "", "", "", "", "", 
  "", "", "", "", "", "", "", "", "", 59.26, 77265., 163.755, "", "", "", "", 
  "", 109.135, 7.97, 29., 37.8, "", "", 83.73, 0.868}, 
 {"AND", "Europe", "Andorra", "2020-11-20", 6142., 76., 59.571, 76., 0., 
  0.143, 79492.655, 983.628, 771.001, 983.628, 0., 1.849, 0.92, "", "", "", 
  "", "", "", "", "", "", "", "", "", "", "", "", "", "", "", "", "", "", "", 
  "", "", "", "", 59.26, 77265., 163.755, "", "", "", "", "", 109.135, 7.97, 
  29., 37.8, "", "", 83.73, 0.868}, {"AND", "Europe", "Andorra", 
  "2020-11-21", 6207., 65., 68.857, 76., 0., 0.143, 80333.916, 841.261, 
  891.182, 983.628, 0., 1.849, 0.93, "", "", "", "", "", "", "", "", "", "", 
  "", "", "", "", "", "", "", "", "", "", "", "", "", "", "", "", 59.26, 
  77265., 163.755, "", "", "", "", "", 109.135, 7.97, 29., 37.8, "", "", 
  83.73, 0.868}, {"AND", "Europe", "Andorra", "2020-11-22", 6256., 49., 
  54.857, 76., 0., 0., 80968.097, 634.181, 709.987, 983.628, 0., 0., 0.92, 
  "", "", "", "", "", "", "", "", "", "", "", "", "", "", "", "", "", "", "", 
  "", "", "", "", "", "", "", 59.26, 77265., 163.755, "", "", "", "", "", 
  109.135, 7.97, 29., 37.8, "", "", 83.73, 0.868}, 
 {"AND", "Europe", "Andorra", "2020-11-23", 6304., 48., 55.714, 76., 0., 0., 
  81589.335, 621.239, 721.081, 983.628, 0., 0., 0.93, "", "", "", "", "", "", 
  "", "", "", "", "", "", "", "", "", "", "", "", "", "", "", "", "", "", "", 
  "", 59.26, 77265., 163.755, "", "", "", "", "", 109.135, 7.97, 29., 37.8, 
  "", "", 83.73, 0.868}, {"AND", "Europe", "Andorra", "2020-11-24", 6351., 
  47., 57.143, 76., 0., 0., 82197.632, 608.296, 739.57, 983.628, 0., 0., 
  0.93, "", "", "", "", "", "", "", "", "", "", "", "", "", "", "", "", "", 
  "", "", "", "", "", "", "", "", "", 59.26, 77265., 163.755, "", "", "", "", 
  "", 109.135, 7.97, 29., 37.8, "", "", 83.73, 0.868}, 
 {"AND", "Europe", "Andorra", "2020-11-25", 6428., 77., 58.571, 76., 0., 0., 
  83194.202, 996.57, 758.059, 983.628, 0., 0., 0.94, "", "", "", "", "", "", 
  "", "", "", "", "", "", "", "", "", "", "", "", "", "", "", "", "", "", "", 
  "", 55.56, 77265., 163.755, "", "", "", "", "", 109.135, 7.97, 29., 37.8, 
  "", "", 83.73, 0.868}, {"AND", "Europe", "Andorra", "2020-11-26", 6534., 
  106., 66.857, 76., 0., 0., 84566.104, 1371.902, 865.297, 983.628, 0., 0., 
  0.94, "", "", "", "", "", "", "", "", "", "", "", "", "", "", "", "", "", 
  "", "", "", "", "", "", "", "", "", 55.56, 77265., 163.755, "", "", "", "", 
  "", 109.135, 7.97, 29., 37.8, "", "", 83.73, 0.868}, 
 {"AND", "Europe", "Andorra", "2020-11-27", 6610., 76., 66.857, 76., 0., 0., 
  85549.731, 983.628, 865.297, 983.628, 0., 0., 0.93, "", "", "", "", "", "", 
  "", "", "", "", "", "", "", "", "", "", "", "", "", "", "", "", "", "", "", 
  "", 55.56, 77265., 163.755, "", "", "", "", "", 109.135, 7.97, 29., 37.8, 
  "", "", 83.73, 0.868}, {"AND", "Europe", "Andorra", "2020-11-28", 6610., 
  0., 57.571, 76., 0., 0., 85549.731, 0., 745.117, 983.628, 0., 0., 0.92, "", 
  "", "", "", "", "", "", "", "", "", "", "", "", "", "", "", "", "", "", "", 
  "", "", "", "", "", "", 55.56, 77265., 163.755, "", "", "", "", "", 
  109.135, 7.97, 29., 37.8, "", "", 83.73, 0.868}, 
 {"AND", "Europe", "Andorra", "2020-11-29", 6712., 102., 65.143, 76., 0., 0., 
  86869.863, 1320.132, 843.11, 983.628, 0., 0., 0.91, "", "", "", "", "", "", 
  "", "", "", "", "", "", "", "", "", "", "", "", "", "", "", "", "", "", "", 
  "", 55.56, 77265., 163.755, "", "", "", "", "", 109.135, 7.97, 29., 37.8, 
  "", "", 83.73, 0.868}, {"AND", "Europe", "Andorra", "2020-11-30", 6745., 
  33., 63., 76., 0., 0., 87296.965, 427.102, 815.376, 983.628, 0., 0., 0.9, 
  "", "", "", "", "", "", "", "", "", "", "", "", "", "", "", "", "", "", "", 
  "", "", "", "", "", "", "", 55.56, 77265., 163.755, "", "", "", "", "", 
  109.135, 7.97, 29., 37.8, "", "", 83.73, 0.868}, 
 {"AND", "Europe", "Andorra", "2020-12-01", 6790., 45., 62.714, 76., 0., 0., 
  87879.376, 582.411, 811.678, 983.628, 0., 0., 0.9, "", "", "", "", "", "", 
  "", "", "", "", "", "", "", "", "", "", "", "", "", "", "", "", "", "", "", 
  "", 55.56, 77265., 163.755, "", "", "", "", "", 109.135, 7.97, 29., 37.8, 
  "", "", 83.73, 0.868}, {"AND", "Europe", "Andorra", "2020-12-02", 6842., 
  52., 59.143, 76., 0., 0., 88552.385, 673.008, 765.455, 983.628, 0., 0., 
  0.89, "", "", "", "", "", "", "", "", "", "", "", "", "", "", "", "", "", 
  "", "", "", "", "", "", "", "", "", 55.56, 77265., 163.755, "", "", "", "", 
  "", 109.135, 7.97, 29., 37.8, "", "", 83.73, 0.868}, 
 {"AND", "Europe", "Andorra", "2020-12-03", 6904., 62., 52.857, 77., 1., 
  0.143, 89354.818, 802.433, 684.102, 996.57, 12.942, 1.849, 0.89, "", "", 
  "", "", "", "", "", "", "", "", "", "", "", "", "", "", "", "", "", "", "", 
  "", "", "", "", "", 55.56, 77265., 163.755, "", "", "", "", "", 109.135, 
  7.97, 29., 37.8, "", "", 83.73, 0.868}, {"AND", "Europe", "Andorra", 
  "2020-12-04", 6955., 51., 49.286, 77., 0., 0.143, 90014.884, 660.066, 
  637.879, 996.57, 0., 1.849, 0.88, "", "", "", "", "", "", "", "", "", "", 
  "", "", "", "", "", "", "", "", "", "", "", "", "", "", "", "", 55.56, 
  77265., 163.755, "", "", "", "", "", 109.135, 7.97, 29., 37.8, "", "", 
  83.73, 0.868}, {"AND", "Europe", "Andorra", "2020-12-05", 7005., 50., 
  56.429, 78., 1., 0.286, 90662.007, 647.124, 730.325, 1009.513, 12.942, 
  3.698, 0.88, "", "", "", "", "", "", "", "", "", "", "", "", "", "", "", 
  "", "", "", "", "", "", "", "", "", "", "", 55.56, 77265., 163.755, "", "", 
  "", "", "", 109.135, 7.97, 29., 37.8, "", "", 83.73, 0.868}, 
 {"AND", "Europe", "Andorra", "2020-12-06", 7050., 45., 48.286, 78., 0., 
  0.286, 91244.419, 582.411, 624.936, 1009.513, 0., 3.698, 0.88, "", "", "", 
  "", "", "", "", "", "", "", "", "", "", "", "", "", "", "", "", "", "", "", 
  "", "", "", "", 55.56, 77265., 163.755, "", "", "", "", "", 109.135, 7.97, 
  29., 37.8, "", "", 83.73, 0.868}, {"AND", "Europe", "Andorra", 
  "2020-12-07", 7084., 34., 48.429, 78., 0., 0.286, 91684.463, 440.044, 
  626.785, 1009.513, 0., 3.698, 0.87, "", "", "", "", "", "", "", "", "", "", 
  "", "", "", "", "", "", "", "", "", "", "", "", "", "", "", "", 55.56, 
  77265., 163.755, "", "", "", "", "", 109.135, 7.97, 29., 37.8, "", "", 
  83.73, 0.868}, {"AND", "Europe", "Andorra", "2020-12-08", 7127., 43., 
  48.143, 78., 0., 0.286, 92240.989, 556.526, 623.088, 1009.513, 0., 3.698, 
  0.87, "", "", "", "", "", "", "", "", "", "", "", "", "", "", "", "", "", 
  "", "", "", "", "", "", "", "", "", 55.56, 77265., 163.755, "", "", "", "", 
  "", 109.135, 7.97, 29., 37.8, "", "", 83.73, 0.868}, 
 {"AND", "Europe", "Andorra", "2020-12-09", 7162., 35., 45.714, 78., 0., 
  0.286, 92693.975, 452.986, 591.656, 1009.513, 0., 3.698, 0.87, "", "", "", 
  "", "", "", "", "", "", "", "", "", "", "", "", "", "", "", "", "", "", "", 
  "", "", "", "", 52.78, 77265., 163.755, "", "", "", "", "", 109.135, 7.97, 
  29., 37.8, "", "", 83.73, 0.868}, {"AND", "Europe", "Andorra", 
  "2020-12-10", 7190., 28., 40.857, 78., 0., 0.143, 93056.364, 362.389, 
  528.792, 1009.513, 0., 1.849, 0.88, "", "", "", "", "", "", "", "", "", "", 
  "", "", "", "", "", "", "", "", "", "", "", "", "", "", "", "", 52.78, 
  77265., 163.755, "", "", "", "", "", 109.135, 7.97, 29., 37.8, "", "", 
  83.73, 0.868}, {"AND", "Europe", "Andorra", "2020-12-11", 7236., 46., 
  40.143, 78., 0., 0.143, 93651.718, 595.354, 519.548, 1009.513, 0., 1.849, 
  0.89, "", "", "", "", "", "", "", "", "", "", "", "", "", "", "", "", "", 
  "", "", "", "", "", "", "", "", "", 52.78, 77265., 163.755, "", "", "", "", 
  "", 109.135, 7.97, 29., 37.8, "", "", 83.73, 0.868}, 
 {"AND", "Europe", "Andorra", "2020-12-12", 7288., 52., 40.429, 78., 0., 0., 
  94324.727, 673.008, 523.246, 1009.513, 0., 0., 0.9, "", "", "", "", "", "", 
  "", "", "", "", "", "", "", "", "", "", "", "", "", "", "", "", "", "", "", 
  "", 52.78, 77265., 163.755, "", "", "", "", "", 109.135, 7.97, 29., 37.8, 
  "", "", 83.73, 0.868}, {"AND", "Europe", "Andorra", "2020-12-13", 7338., 
  50., 41.143, 79., 1., 0.143, 94971.85, 647.124, 532.49, 1022.455, 12.942, 
  1.849, 0.91, "", "", "", "", "", "", "", "", "", "", "", "", "", "", "", 
  "", "", "", "", "", "", "", "", "", "", "", 52.78, 77265., 163.755, "", "", 
  "", "", "", 109.135, 7.97, 29., 37.8, "", "", 83.73, 0.868}, 
 {"AND", "Europe", "Andorra", "2020-12-14", 7382., 44., 42.571, 79., 0., 
  0.143, 95541.319, 569.469, 550.979, 1022.455, 0., 1.849, 0.91, "", "", "", 
  "", "", "", "", "", "", "", "", "", "", "", "", "", "", "", "", "", "", "", 
  "", "", "", "", 52.78, 77265., 163.755, "", "", "", "", "", 109.135, 7.97, 
  29., 37.8, "", "", 83.73, 0.868}, {"AND", "Europe", "Andorra", 
  "2020-12-15", 7382., 0., 36.429, 79., 0., 0.143, 95541.319, 0., 471.476, 
  1022.455, 0., 1.849, 0.91, "", "", "", "", "", "", "", "", "", "", "", "", 
  "", "", "", "", "", "", "", "", "", "", "", "", "", "", 52.78, 77265., 
  163.755, "", "", "", "", "", 109.135, 7.97, 29., 37.8, "", "", 83.73, 
  0.868}, {"AND", "Europe", "Andorra", "2020-12-16", 7446., 64., 40.571, 79., 
  0., 0.143, 96369.637, 828.318, 525.095, 1022.455, 0., 1.849, 0.92, "", "", 
  "", "", "", "", "", "", "", "", "", "", "", "", "", "", "", "", "", "", "", 
  "", "", "", "", "", 52.78, 77265., 163.755, "", "", "", "", "", 109.135, 
  7.97, 29., 37.8, "", "", 83.73, 0.868}, {"AND", "Europe", "Andorra", 
  "2020-12-17", 7466., 20., 39.429, 79., 0., 0.143, 96628.486, 258.849, 
  510.303, 1022.455, 0., 1.849, 0.92, "", "", "", "", "", "", "", "", "", "", 
  "", "", "", "", "", "", "", "", "", "", "", "", "", "", "", "", 52.78, 
  77265., 163.755, "", "", "", "", "", 109.135, 7.97, 29., 37.8, "", "", 
  83.73, 0.868}, {"AND", "Europe", "Andorra", "2020-12-18", 7519., 53., 
  40.429, 80., 1., 0.286, 97314.437, 685.951, 523.246, 1035.398, 12.942, 
  3.698, 0.93, "", "", "", "", "", "", "", "", "", "", "", "", "", "", "", 
  "", "", "", "", "", "", "", "", "", "", "", 52.78, 77265., 163.755, "", "", 
  "", "", "", 109.135, 7.97, 29., 37.8, "", "", 83.73, 0.868}, 
 {"AND", "Europe", "Andorra", "2020-12-19", 7560., 41., 38.857, 80., 0., 
  0.286, 97845.079, 530.641, 502.907, 1035.398, 0., 3.698, 0.94, "", "", "", 
  "", "", "", "", "", "", "", "", "", "", "", "", "", "", "", "", "", "", "", 
  "", "", "", "", 52.78, 77265., 163.755, "", "", "", "", "", 109.135, 7.97, 
  29., 37.8, "", "", 83.73, 0.868}, {"AND", "Europe", "Andorra", 
  "2020-12-20", 7577., 17., 34.143, 81., 1., 0.286, 98065.101, 220.022, 
  441.893, 1048.34, 12.942, 3.698, 0.95, "", "", "", "", "", "", "", "", "", 
  "", "", "", "", "", "", "", "", "", "", "", "", "", "", "", "", "", 52.78, 
  77265., 163.755, "", "", "", "", "", 109.135, 7.97, 29., 37.8, "", "", 
  83.73, 0.868}, {"AND", "Europe", "Andorra", "2020-12-21", 7602., 25., 
  31.429, 81., 0., 0.286, 98388.662, 323.562, 406.763, 1048.34, 0., 3.698, 
  0.96, "", "", "", "", "", "", "", "", "", "", "", "", "", "", "", "", "", 
  "", "", "", "", "", "", "", "", "", 52.78, 77265., 163.755, "", "", "", "", 
  "", 109.135, 7.97, 29., 37.8, "", "", 83.73, 0.868}, 
 {"AND", "Europe", "Andorra", "2020-12-22", 7633., 31., 35.857, 82., 1., 
  0.429, 98789.879, 401.217, 464.08, 1061.283, 12.942, 5.547, 0.98, "", "", 
  "", "", "", "", "", "", "", "", "", "", "", "", "", "", "", "", "", "", "", 
  "", "", "", "", "", 52.78, 77265., 163.755, "", "", "", "", "", 109.135, 
  7.97, 29., 37.8, "", "", 83.73, 0.868}, {"AND", "Europe", "Andorra", 
  "2020-12-23", 7669., 36., 31.857, 82., 0., 0.429, 99255.808, 465.929, 
  412.31, 1061.283, 0., 5.547, 1., "", "", "", "", "", "", "", "", "", "", 
  "", "", "", "", "", "", "", "", "", "", "", "", "", "", "", "", 52.78, 
  77265., 163.755, "", "", "", "", "", 109.135, 7.97, 29., 37.8, "", "", 
  83.73, 0.868}, {"AND", "Europe", "Andorra", "2020-12-24", 7699., 30., 
  33.286, 83., 1., 0.571, 99644.082, 388.274, 430.799, 1074.225, 12.942, 
  7.396, 1.02, "", "", "", "", "", "", "", "", "", "", "", "", "", "", "", 
  "", "", "", "", "", "", "", "", "", "", "", 52.78, 77265., 163.755, "", "", 
  "", "", "", 109.135, 7.97, 29., 37.8, "", "", 83.73, 0.868}, 
 {"AND", "Europe", "Andorra", "2020-12-25", 7756., 57., 33.857, 83., 0., 
  0.429, 100381.803, 737.721, 438.195, 1074.225, 0., 5.547, 1.05, "", "", "", 
  "", "", "", "", "", "", "", "", "", "", "", "", "", "", "", "", "", "", "", 
  "", "", "", "", 52.78, 77265., 163.755, "", "", "", "", "", 109.135, 7.97, 
  29., 37.8, "", "", 83.73, 0.868}, {"AND", "Europe", "Andorra", 
  "2020-12-26", 7806., 50., 35.143, 83., 0., 0.429, 101028.926, 647.124, 
  454.835, 1074.225, 0., 5.547, 1.07, "", "", "", "", "", "", "", "", "", "", 
  "", "", "", "", "", "", "", "", "", "", "", "", "", "", "", "", 52.78, 
  77265., 163.755, "", "", "", "", "", 109.135, 7.97, 29., 37.8, "", "", 
  83.73, 0.868}, {"AND", "Europe", "Andorra", "2020-12-27", 7821., 15., 
  34.857, 83., 0., 0.286, 101223.063, 194.137, 451.138, 1074.225, 0., 3.698, 
  1.09, "", "", "", "", "", "", "", "", "", "", "", "", "", "", "", "", "", 
  "", "", "", "", "", "", "", "", "", 52.78, 77265., 163.755, "", "", "", "", 
  "", 109.135, 7.97, 29., 37.8, "", "", 83.73, 0.868}, 
 {"AND", "Europe", "Andorra", "2020-12-28", 7875., 54., 39., 83., 0., 0.286, 
  101921.957, 698.893, 504.756, 1074.225, 0., 3.698, 1.11, "", "", "", "", 
  "", "", "", "", "", "", "", "", "", "", "", "", "", "", "", "", "", "", "", 
  "", "", "", 52.78, 77265., 163.755, "", "", "", "", "", 109.135, 7.97, 29., 
  37.8, "", "", 83.73, 0.868}, {"AND", "Europe", "Andorra", "2020-12-29", 
  7919., 44., 40.857, 84., 1., 0.286, 102491.426, 569.469, 528.792, 1087.168, 
  12.942, 3.698, 1.12, "", "", "", "", "", "", "", "", "", "", "", "", "", 
  "", "", "", "", "", "", "", "", "", "", "", "", "", 52.78, 77265., 163.755, 
  "", "", "", "", "", 109.135, 7.97, 29., 37.8, "", "", 83.73, 0.868}, 
 {"AND", "Europe", "Andorra", "2020-12-30", 7983., 64., 44.857, 84., 0., 
  0.286, 103319.744, 828.318, 580.562, 1087.168, 0., 3.698, 1.13, "", "", "", 
  "", "", "", "", "", "", "", "", "", "", "", "", "", "", "", "", "", "", "", 
  "", "", "", "", 52.78, 77265., 163.755, "", "", "", "", "", 109.135, 7.97, 
  29., 37.8, "", "", 83.73, 0.868}, {"AND", "Europe", "Andorra", 
  "2020-12-31", 8049., 66., 50., 84., 0., 0.143, 104173.947, 854.203, 
  647.124, 1087.168, 0., 1.849, 1.14, "", "", "", "", "", "", "", "", "", "", 
  "", "", "", "", "", "", "", "", "", "", "", "", "", "", "", "", 52.78, 
  77265., 163.755, "", "", "", "", "", 109.135, 7.97, 29., 37.8, "", "", 
  83.73, 0.868}, {"AND", "Europe", "Andorra", "2021-01-01", 8117., 68., 
  51.571, 84., 0., 0.143, 105054.035, 880.088, 667.462, 1087.168, 0., 1.849, 
  1.13, "", "", "", "", "", "", "", "", "", "", "", "", "", "", "", "", "", 
  "", "", "", "", "", "", "", "", "", 52.78, 77265., 163.755, "", "", "", "", 
  "", 109.135, 7.97, 29., 37.8, "", "", 83.73, 0.868}, 
 {"AND", "Europe", "Andorra", "2021-01-02", 8166., 49., 51.429, 84., 0., 
  0.143, 105688.216, 634.181, 665.613, 1087.168, 0., 1.849, 1.13, "", "", "", 
  "", "", "", "", "", "", "", "", "", "", "", "", "", "", "", "", "", "", "", 
  "", "", "", "", 52.78, 77265., 163.755, "", "", "", "", "", 109.135, 7.97, 
  29., 37.8, "", "", 83.73, 0.868}, {"AND", "Europe", "Andorra", 
  "2021-01-03", 8192., 26., 53., 84., 0., 0.143, 106024.72, 336.504, 685.951, 
  1087.168, 0., 1.849, 1.14, "", "", "", "", "", "", "", "", "", "", "", "", 
  "", "", "", "", "", "", "", "", "", "", "", "", "", "", 52.78, 77265., 
  163.755, "", "", "", "", "", 109.135, 7.97, 29., 37.8, "", "", 83.73, 
  0.868}, {"AND", "Europe", "Andorra", "2021-01-04", 8249., 57., 53.429, 84., 
  0., 0.143, 106762.441, 737.721, 691.498, 1087.168, 0., 1.849, 1.14, "", "", 
  "", "", "", "", "", "", "", 127577., 1651.162, "", "", "", "", "", 
  "people tested", "", "", "", "", "", "", "", "", "", 52.78, 77265., 
  163.755, "", "", "", "", "", 109.135, 7.97, 29., 37.8, "", "", 83.73, 
  0.868}, {"AND", "Europe", "Andorra", "2021-01-05", 8308., 59., 55.571, 84., 
  0., 0., 107526.047, 763.606, 719.232, 1087.168, 0., 0., 1.14, "", "", "", 
  "", "", "", "", "", "", "", "", "", "", "", "", "", "people tested", "", 
  "", "", "", "", "", "", "", "", 52.78, 77265., 163.755, "", "", "", "", "", 
  109.135, 7.97, 29., 37.8, "", "", 83.73, 0.868}, 
 {"AND", "Europe", "Andorra", "2021-01-06", 8348., 40., 52.143, 84., 0., 0., 
  108043.746, 517.699, 674.857, 1087.168, 0., 0., 1.14, "", "", "", "", "", 
  "", "", "", "", "", "", "", "", "", "", "", "people tested", "", "", "", 
  "", "", "", "", "", "", 52.78, 77265., 163.755, "", "", "", "", "", 
  109.135, 7.97, 29., 37.8, "", "", 83.73, 0.868}, 
 {"AND", "Europe", "Andorra", "2021-01-07", 8348., 0., 42.714, 84., 0., 0., 
  108043.746, 0., 552.828, 1087.168, 0., 0., 1.15, "", "", "", "", "", "", 
  "", "", "", "", "", "", "", "", "", "", "people tested", "", "", "", "", 
  "", "", "", "", "", 52.78, 77265., 163.755, "", "", "", "", "", 109.135, 
  7.97, 29., 37.8, "", "", 83.73, 0.868}, {"AND", "Europe", "Andorra", 
  "2021-01-08", 8489., 141., 53.143, 84., 0., 0., 109868.634, 1824.888, 
  687.8, 1087.168, 0., 0., 1.18, "", "", "", "", "", "", "", "", "", "", "", 
  "", "", "", "", "", "people tested", "", "", "", "", "", "", "", "", "", 
  52.78, 77265., 163.755, "", "", "", "", "", 109.135, 7.97, 29., 37.8, "", 
  "", 83.73, 0.868}, {"AND", "Europe", "Andorra", "2021-01-09", 8586., 97., 
  60., 85., 1., 0.143, 111124.054, 1255.42, 776.548, 1100.11, 12.942, 1.849, 
  1.17, "", "", "", "", "", "", "", "", "", "", "", "", "", "", "", "", 
  "people tested", "", "", "", "", "", "", "", "", "", 52.78, 77265., 
  163.755, "", "", "", "", "", 109.135, 7.97, 29., 37.8, "", "", 83.73, 
  0.868}, {"AND", "Europe", "Andorra", "2021-01-10", 8586., 0., 56.286, 85., 
  0., 0.143, 111124.054, 0., 728.476, 1100.11, 0., 1.849, 1.16, "", "", "", 
  "", "", "", "", "", "", "", "", "", "", "", "", "", "people tested", "", 
  "", "", "", "", "", "", "", "", 52.78, 77265., 163.755, "", "", "", "", "", 
  109.135, 7.97, 29., 37.8, "", "", 83.73, 0.868}, 
 {"AND", "Europe", "Andorra", "2021-01-11", 8586., 0., 48.143, 85., 0., 
  0.143, 111124.054, 0., 623.088, 1100.11, 0., 1.849, 1.16, "", "", "", "", 
  "", "", "", "", "", 130657., 1691.024, "", 440., 5.695, 0.109, 9.1, 
  "people tested", "", "", "", "", "", "", "", "", "", 52.78, 77265., 
  163.755, "", "", "", "", "", 109.135, 7.97, 29., 37.8, "", "", 83.73, 
  0.868}, {"AND", "Europe", "Andorra", "2021-01-12", 8682., 96., 53.429, 86., 
  1., 0.286, 112366.531, 1242.477, 691.498, 1113.052, 12.942, 3.698, 1.17, 
  "", "", "", "", "", "", "", "", "", "", "", "", 451., 5.837, 0.118, 8.4, 
  "people tested", "", "", "", "", "", "", "", "", "", 52.78, 77265., 
  163.755, "", "", "", "", "", 109.135, 7.97, 29., 37.8, "", "", 83.73, 
  0.868}, {"AND", "Europe", "Andorra", "2021-01-13", 8818., 136., 67.143, 
  87., 1., 0.429, 114126.707, 1760.176, 868.994, 1125.995, 12.942, 5.547, 
  1.17, "", "", "", "", "", "", "", "", "", "", "", "", 461., 5.966, 0.146, 
  6.9, "people tested", "", "", "", "", "", "", "", "", "", 52.78, 77265., 
  163.755, "", "", "", "", "", 109.135, 7.97, 29., 37.8, "", "", 83.73, 
  0.868}, {"AND", "Europe", "Andorra", "2021-01-14", 8868., 50., 74.286, 88., 
  1., 0.571, 114773.83, 647.124, 961.441, 1138.937, 12.942, 7.396, 1.15, "", 
  "", "", "", "", "", "", "", "", "", "", "", 472., 6.109, 0.157, 6.4, 
  "people tested", "", "", "", "", "", "", "", "", "", 52.78, 77265., 
  163.755, "", "", "", "", "", 109.135, 7.97, 29., 37.8, "", "", 83.73, 
  0.868}, {"AND", "Europe", "Andorra", "2021-01-15", 8946., 78., 65.286, 88., 
  0., 0.571, 115783.343, 1009.513, 844.958, 1138.937, 0., 7.396, 1.13, "", 
  "", "", "", "", "", "", "", "", "", "", "", 483., 6.251, 0.135, 7.4, 
  "people tested", "", "", "", "", "", "", "", "", "", 52.78, 77265., 
  163.755, "", "", "", "", "", 109.135, 7.97, 29., 37.8, "", "", 83.73, 
  0.868}, {"AND", "Europe", "Andorra", "2021-01-16", 9038., 92., 64.571, 91., 
  3., 0.857, 116974.05, 1190.707, 835.714, 1177.765, 38.827, 11.094, 1.12, 
  "", "", "", "", "", "", "", "", "", "", "", "", 493., 6.381, 0.131, 7.6, 
  "people tested", "", "", "", "", "", "", "", "", "", 52.78, 77265., 
  163.755, "", "", "", "", "", 109.135, 7.97, 29., 37.8, "", "", 83.73, 
  0.868}, {"AND", "Europe", "Andorra", "2021-01-17", 9083., 45., 71., 91., 
  0., 0.857, 117556.462, 582.411, 918.915, 1177.765, 0., 11.094, 1.1, "", "", 
  "", "", "", "", "", "", "", "", "", "", 504., 6.523, 0.141, 7.1, 
  "people tested", "", "", "", "", "", "", "", "", "", 52.78, 77265., 
  163.755, "", "", "", "", "", 109.135, 7.97, 29., 37.8, "", "", 83.73, 
  0.868}, {"AND", "Europe", "Andorra", "2021-01-18", 9083., 0., 71., 91., 0., 
  0.857, 117556.462, 0., 918.915, 1177.765, 0., 11.094, 1.09, "", "", "", "", 
  "", "", "", "", "", 134259., 1737.643, "", 515., 6.665, 0.138, 7.3, 
  "people tested", "", "", "", "", "", "", "", "", "", 52.78, 77265., 
  163.755, "", "", "", "", "", 109.135, 7.97, 29., 37.8, "", "", 83.73, 
  0.868}, {"AND", "Europe", "Andorra", "2021-01-19", 9194., 111., 73.143, 
  92., 1., 0.857, 118993.076, 1436.614, 946.649, 1190.707, 12.942, 11.094, 
  1.08, "", "", "", "", "", "", "", "", "", "", "", "", 573., 7.416, 0.128, 
  7.8, "people tested", "", "", "", "", "", "", "", "", "", 52.78, 77265., 
  163.755, "", "", "", "", "", 109.135, 7.97, 29., 37.8, "", "", 83.73, 
  0.868}, {"AND", "Europe", "Andorra", "2021-01-20", 9308., 114., 70., 92., 
  0., 0.714, 120468.517, 1475.442, 905.973, 1190.707, 0., 9.245, 1.06, "", 
  "", "", "", "", "", "", "", "", "", "", "", 630., 8.154, 0.111, 9., 
  "people tested", "", "", "", "", "", "", "", "", "", 52.78, 77265., 
  163.755, "", "", "", "", "", 109.135, 7.97, 29., 37.8, "", "", 83.73, 
  0.868}, {"AND", "Europe", "Andorra", "2021-01-21", 9379., 71., 73., 93., 
  1., 0.714, 121387.433, 918.915, 944.8, 1203.65, 12.942, 9.245, 1.04, "", 
  "", "", "", "", "", "", "", "", "", "", "", 688., 8.904, 0.106, 9.4, 
  "people tested", "", "", "", "", "", "", "", "", "", 52.78, 77265., 
  163.755, "", "", "", "", "", 109.135, 7.97, 29., 37.8, "", "", 83.73, 
  0.868}, {"AND", "Europe", "Andorra", "2021-01-22", 9416., 37., 67.143, 93., 
  0., 0.714, 121866.304, 478.871, 868.994, 1203.65, 0., 9.245, 1.02, "", "", 
  "", "", "", "", "", "", "", "", "", "", 746., 9.655, 0.09, 11.1, 
  "people tested", "", "", "", "", "", "", "", "", "", 52.78, 77265., 
  163.755, "", "", "", "", "", 109.135, 7.97, 29., 37.8, "", "", 83.73, 
  0.868}, {"AND", "Europe", "Andorra", "2021-01-23", 9499., 83., 65.857, 96., 
  3., 0.714, 122940.529, 1074.225, 852.354, 1242.477, 38.827, 9.245, 1., "", 
  "", "", "", "", "", "", "", "", "", "", "", 804., 10.406, 0.082, 12.2, 
  "people tested", "", "", "", "", "", "", "", "", "", 52.78, 77265., 
  163.755, "", "", "", "", "", 109.135, 7.97, 29., 37.8, "", "", 83.73, 
  0.868}, {"AND", "Europe", "Andorra", "2021-01-24", 9549., 50., 66.571, 96., 
  0., 0.714, 123587.653, 647.124, 861.599, 1242.477, 0., 9.245, 0.99, "", "", 
  "", "", "", "", "", "", "", "", "", "", 862., 11.156, 0.077, 12.9, 
  "people tested", "", "", "", "", "", "", "", "", "", 52.78, 77265., 
  163.755, "", "", "", "", "", 109.135, 7.97, 29., 37.8, "", "", 83.73, 
  0.868}, {"AND", "Europe", "Andorra", "2021-01-25", 9596., 47., 73.286, 97., 
  1., 0.857, 124195.949, 608.296, 948.498, 1255.42, 12.942, 11.094, 0.97, "", 
  "", "", "", "", "", "", "", "", 140701., 1821.019, "", 920., 11.907, 0.08, 
  12.6, "people tested", 576., 576., "", "", "", 0.75, 0.75, "", "", 52.78, 
  77265., 163.755, "", "", "", "", "", 109.135, 7.97, 29., 37.8, "", "", 
  83.73, 0.868}, {"AND", "Europe", "Andorra", "2021-01-26", 9638., 42., 
  63.429, 97., 0., 0.714, 124739.533, 543.584, 820.922, 1255.42, 0., 9.245, 
  0.95, "", "", "", "", "", "", "", "", "", "", "", "", 875., 11.325, 0.072, 
  13.8, "people tested", "", "", "", "", 66., "", "", "", 854., 55.56, 
  77265., 163.755, "", "", "", "", "", 109.135, 7.97, 29., 37.8, "", "", 
  83.73, 0.868}, {"AND", "Europe", "Andorra", "2021-01-27", 9716., 78., 
  58.286, 98., 1., 0.857, 125749.045, 1009.513, 754.361, 1268.362, 12.942, 
  11.094, 0.94, "", "", "", "", "", "", "", "", "", "", "", "", 830., 10.742, 
  0.07, 14.2, "people tested", "", "", "", "", 66., "", "", "", 854., 55.56, 
  77265., 163.755, "", "", "", "", "", 109.135, 7.97, 29., 37.8, "", "", 
  83.73, 0.868}, {"AND", "Europe", "Andorra", "2021-01-28", 9779., 63., 
  57.143, 100., 2., 1., 126564.421, 815.376, 739.57, 1294.247, 25.885, 
  12.942, 0.93, "", "", "", "", "", "", "", "", "", "", "", "", 785., 10.16, 
  0.073, 13.7, "people tested", "", "", "", "", 66., "", "", "", 854., 55.56, 
  77265., 163.755, "", "", "", "", "", 109.135, 7.97, 29., 37.8, "", "", 
  83.73, 0.868}, {"AND", "Europe", "Andorra", "2021-01-29", 9837., 58., 
  60.143, 100., 0., 1., 127315.084, 750.663, 778.397, 1294.247, 0., 12.942, 
  0.92, "", "", "", "", "", "", "", "", "", "", "", "", 740., 9.577, 0.081, 
  12.3, "people tested", "", "", "", "", 66., "", "", "", 854., 55.56, 
  77265., 163.755, "", "", "", "", "", 109.135, 7.97, 29., 37.8, "", "", 
  83.73, 0.868}, {"AND", "Europe", "Andorra", "2021-01-30", 9885., 48., 
  55.143, 101., 1., 0.714, 127936.323, 621.239, 713.685, 1307.19, 12.942, 
  9.245, 0.91, "", "", "", "", "", "", "", "", "", "", "", "", 695., 8.995, 
  0.079, 12.6, "people tested", "", "", "", "", 66., "", "", "", 854., 55.56, 
  77265., 163.755, "", "", "", "", "", 109.135, 7.97, 29., 37.8, "", "", 
  83.73, 0.868}, {"AND", "Europe", "Andorra", "2021-01-31", 9937., 52., 
  55.429, 101., 0., 0.714, 128609.332, 673.008, 717.383, 1307.19, 0., 9.245, 
  0.9, "", "", "", "", "", "", "", "", "", "", "", "", 650., 8.413, 0.085, 
  11.7, "people tested", "", "", "", "", 66., "", "", "", 854., 55.56, 
  77265., 163.755, "", "", "", "", "", 109.135, 7.97, 29., 37.8, "", "", 
  83.73, 0.868}, {"AND", "Europe", "Andorra", "2021-02-01", 9972., 35., 
  53.714, 101., 0., 0.571, 129062.318, 452.986, 695.196, 1307.19, 0., 7.396, 
  0.89, "", "", "", "", "", "", "", "", "", 144933., 1875.791, "", 605., 
  7.83, 0.089, 11.3, "people tested", 1036., 1036., "", "", 66., 1.34, 1.34, 
  "", 854., 55.56, 77265., 163.755, "", "", "", "", "", 109.135, 7.97, 29., 
  37.8, "", "", 83.73, 0.868}, {"AND", "Europe", "Andorra", "2021-02-02", 
  10017., 45., 54.143, 102., 1., 0.714, 129644.729, 582.411, 700.742, 
  1320.132, 12.942, 9.245, 0.88, "", "", "", "", "", "", "", "", "", "", "", 
  "", 593., 7.675, 0.091, 11., "people tested", "", "", "", "", 60., "", "", 
  "", 777., 55.56, 77265., 163.755, "", "", "", "", "", 109.135, 7.97, 29., 
  37.8, "", "", 83.73, 0.868}, {"AND", "Europe", "Andorra", "2021-02-03", 
  10070., 53., 50.571, 103., 1., 0.714, 130330.68, 685.951, 654.519, 
  1333.074, 12.942, 9.245, 0.87, "", "", "", "", "", "", "", "", "", "", "", 
  "", 582., 7.533, 0.087, 11.5, "people tested", "", "", "", "", 55., "", "", 
  "", 712., 55.56, 77265., 163.755, "", "", "", "", "", 109.135, 7.97, 29., 
  37.8, "", "", 83.73, 0.868}, {"AND", "Europe", "Andorra", "2021-02-04", 
  10137., 67., 51.143, 103., 0., 0.429, 131197.826, 867.146, 661.915, 
  1333.074, 0., 5.547, 0.87, "", "", "", "", "", "", "", "", "", "", "", "", 
  570., 7.377, 0.09, 11.1, "people tested", "", "", "", "", 50., "", "", "", 
  647., 55.56, 77265., 163.755, "", "", "", "", "", 109.135, 7.97, 29., 37.8, 
  "", "", 83.73, 0.868}, {"AND", "Europe", "Andorra", "2021-02-05", 10172., 
  35., 47.857, 104., 1., 0.571, 131650.812, 452.986, 619.39, 1346.017, 
  12.942, 7.396, 0.86, "", "", "", "", "", "", "", "", "", "", "", "", 559., 
  7.235, 0.086, 11.7, "people tested", "", "", "", "", 44., "", "", "", 569., 
  55.56, 77265., 163.755, "", "", "", "", "", 109.135, 7.97, 29., 37.8, "", 
  "", 83.73, 0.868}, {"AND", "Europe", "Andorra", "2021-02-06", 10206., 34., 
  45.857, 105., 1., 0.571, 132090.856, 440.044, 593.505, 1358.959, 12.942, 
  7.396, 0.85, "", "", "", "", "", "", "", "", "", "", "", "", 547., 7.08, 
  0.084, 11.9, "people tested", "", "", "", "", 39., "", "", "", 505., 55.56, 
  77265., 163.755, "", "", "", "", "", 109.135, 7.97, 29., 37.8, "", "", 
  83.73, 0.868}, {"AND", "Europe", "Andorra", "2021-02-07", 10251., 45., 
  44.857, 106., 1., 0.714, 132673.267, 582.411, 580.562, 1371.902, 12.942, 
  9.245, 0.85, "", "", "", "", "", "", "", "", "", "", "", "", 536., 6.937, 
  0.084, 11.9, "people tested", "", "", "", "", 34., "", "", "", 440., 55.56, 
  77265., 163.755, "", "", "", "", "", 109.135, 7.97, 29., 37.8, "", "", 
  83.73, 0.868}, {"AND", "Europe", "Andorra", "2021-02-08", 10275., 24., 
  43.286, 106., 0., 0.714, 132983.887, 310.619, 560.224, 1371.902, 0., 9.245, 
  0.84, "", "", "", "", "", "", "", "", "", 148604., 1923.303, "", 524., 
  6.782, 0.083, 12.1, "people tested", "", "", "", "", 28., "", "", "", 362., 
  55.56, 77265., 163.755, "", "", "", "", "", 109.135, 7.97, 29., 37.8, "", 
  "", 83.73, 0.868}, {"AND", "Europe", "Andorra", "2021-02-09", 10312., 37., 
  42.143, 106., 0., 0.571, 133462.758, 478.871, 545.433, 1371.902, 0., 7.396, 
  0.84, "", "", "", "", "", "", "", "", "", "", "", "", 531., 6.872, 0.079, 
  12.6, "people tested", "", "", "", "", 28., "", "", "", 362., 55.56, 
  77265., 163.755, "", "", "", "", "", 109.135, 7.97, 29., 37.8, "", "", 
  83.73, 0.868}, {"AND", "Europe", "Andorra", "2021-02-10", 10352., 40., 
  40.286, 106., 0., 0.429, 133980.457, 517.699, 521.397, 1371.902, 0., 5.547, 
  0.84, "", "", "", "", "", "", "", "", "", "", "", "", 537., 6.95, 0.075, 
  13.3, "people tested", 1291., 1291., "", "", 28., 1.67, 1.67, "", 362., 
  55.56, 77265., 163.755, "", "", "", "", "", 109.135, 7.97, 29., 37.8, "", 
  "", 83.73, 0.868}, {"AND", "Europe", "Andorra", "2021-02-11", 10391., 39., 
  36.286, 106., 0., 0.429, 134485.213, 504.756, 469.627, 1371.902, 0., 5.547, 
  0.84, "", "", "", "", "", "", "", "", "", "", "", "", 543., 7.028, 0.067, 
  15., "people tested", "", "", "", "", 48., "", "", "", 621., 55.56, 77265., 
  163.755, "", "", "", "", "", 109.135, 7.97, 29., 37.8, "", "", 83.73, 
  0.868}, {"AND", "Europe", "Andorra", "2021-02-12", 10427., 36., 36.429, 
  106., 0., 0.286, 134951.142, 465.929, 471.476, 1371.902, 0., 3.698, 0.84, 
  "", "", "", "", "", "", "", "", "", "", "", "", 549., 7.105, 0.066, 15.1, 
  "people tested", 1622., 1622., "", "", 68., 2.1, 2.1, "", 880., 55.56, 
  77265., 163.755, "", "", "", "", "", 109.135, 7.97, 29., 37.8, "", "", 
  83.73, 0.868}, {"AND", "Europe", "Andorra", "2021-02-13", 10463., 36., 
  36.714, 107., 1., 0.286, 135417.071, 465.929, 475.174, 1384.844, 12.942, 
  3.698, 0.84, "", "", "", "", "", "", "", "", "", "", "", "", 555., 7.183, 
  0.066, 15.1, "people tested", "", "", "", "", 74., "", "", "", 958., 55.56, 
  77265., 163.755, "", "", "", "", "", 109.135, 7.97, 29., 37.8, "", "", 
  83.73, 0.868}, {"AND", "Europe", "Andorra", "2021-02-14", 10503., 40., 36., 
  107., 0., 0.143, 135934.77, 517.699, 465.929, 1384.844, 0., 1.849, 0.84, 
  "", "", "", "", "", "", "", "", "", "", "", "", 562., 7.274, 0.064, 15.6, 
  "people tested", "", "", "", "", 81., "", "", "", 1048., 55.56, 77265., 
  163.755, "", "", "", "", "", 109.135, 7.97, 29., 37.8, "", "", 83.73, 
  0.868}, {"AND", "Europe", "Andorra", "2021-02-15", 10538., 35., 37.571, 
  107., 0., 0.143, 136387.756, 452.986, 486.267, 1384.844, 0., 1.849, 0.84, 
  "", "", "", "", "", "", "", "", "", 152578., 1974.736, "", 568., 7.351, 
  0.066, 15.1, "people tested", "", "", "", "", 87., "", "", "", 1126., 
  55.56, 77265., 163.755, "", "", "", "", "", 109.135, 7.97, 29., 37.8, "", 
  "", 83.73, 0.868}, {"AND", "Europe", "Andorra", "2021-02-16", 10555., 17., 
  34.714, 107., 0., 0.143, 136607.778, 220.022, 449.289, 1384.844, 0., 1.849, 
  0.83, "", "", "", "", "", "", "", "", "", "", "", "", 535., 6.924, 0.065, 
  15.4, "people tested", "", "", "", "", 94., "", "", "", 1217., 55.56, 
  77265., 163.755, "", "", "", "", "", 109.135, 7.97, 29., 37.8, "", "", 
  83.73, 0.868}, {"AND", "Europe", "Andorra", "2021-02-17", 10583., 28., 33., 
  107., 0., 0.143, 136970.168, 362.389, 427.102, 1384.844, 0., 1.849, 0.83, 
  "", "", "", "", "", "", "", "", "", "", "", "", 503., 6.51, 0.066, 15.2, 
  "people tested", "", "", "", "", 100., "", "", "", 1294., 55.56, 77265., 
  163.755, "", "", "", "", "", 109.135, 7.97, 29., 37.8, "", "", 83.73, 
  0.868}, {"AND", "Europe", "Andorra", "2021-02-18", 10610., 27., 31.286, 
  107., 0., 0.143, 137319.614, 349.447, 404.914, 1384.844, 0., 1.849, 0.83, 
  "", "", "", "", "", "", "", "", "", "", "", "", 470., 6.083, 0.067, 15., 
  "people tested", "", "", "", "", 87., "", "", "", 1126., 55.56, 77265., 
  163.755, "", "", "", "", "", 109.135, 7.97, 29., 37.8, "", "", 83.73, 
  0.868}, {"AND", "Europe", "Andorra", "2021-02-19", 10645., 35., 31.143, 
  107., 0., 0.143, 137772.601, 452.986, 403.066, 1384.844, 0., 1.849, 0.84, 
  "", "", "", "", "", "", "", "", "", "", "", "", 438., 5.669, 0.071, 14.1, 
  "people tested", 2141., 2141., "", "", 74., 2.77, 2.77, "", 958., 55.56, 
  77265., 163.755, "", "", "", "", "", 109.135, 7.97, 29., 37.8, "", "", 
  83.73, 0.868}, {"AND", "Europe", "Andorra", "2021-02-20", 10672., 27., 
  29.857, 107., 0., 0., 138122.047, 349.447, 386.425, 1384.844, 0., 0., 0.85, 
  "", "", "", "", "", "", "", "", "", "", "", "", 405., 5.242, 0.074, 13.6, 
  "people tested", "", "", "", "", 71., "", "", "", 919., 55.56, 77265., 
  163.755, "", "", "", "", "", 109.135, 7.97, 29., 37.8, "", "", 83.73, 
  0.868}, {"AND", "Europe", "Andorra", "2021-02-21", 10699., 27., 28., 107., 
  0., 0., 138471.494, 349.447, 362.389, 1384.844, 0., 0., 0.85, "", "", "", 
  "", "", "", "", "", "", "", "", "", 373., 4.828, 0.075, 13.3, 
  "people tested", "", "", "", "", 67., "", "", "", 867., 55.56, 77265., 
  163.755, "", "", "", "", "", 109.135, 7.97, 29., 37.8, "", "", 83.73, 
  0.868}, {"AND", "Europe", "Andorra", "2021-02-22", 10712., 13., 24.857, 
  109., 2., 0.286, 138639.746, 168.252, 321.713, 1410.729, 25.885, 3.698, 
  0.86, "", "", "", "", "", "", "", "", "", 154962., 2005.591, "", 341., 
  4.413, 0.073, 13.7, "people tested", "", "", "", "", 64., "", "", "", 828., 
  55.56, 77265., 163.755, "", "", "", "", "", 109.135, 7.97, 29., 37.8, "", 
  "", 83.73, 0.868}, {"AND", "Europe", "Andorra", "2021-02-23", 10739., 27., 
  26.286, 110., 1., 0.429, 138989.193, 349.447, 340.202, 1423.672, 12.942, 
  5.547, 0.87, "", "", "", "", "", "", "", "", "", "", "", "", 341., 4.413, 
  0.077, 13., "people tested", "", "", "", "", 60., "", "", "", 777., 55.56, 
  77265., 163.755, "", "", "", "", "", 109.135, 7.97, 29., 37.8, "", "", 
  83.73, 0.868}, {"AND", "Europe", "Andorra", "2021-02-24", 10775., 36., 
  27.429, 110., 0., 0.429, 139455.122, 465.929, 354.993, 1423.672, 0., 5.547, 
  0.88, "", "", "", "", "", "", "", "", "", "", "", "", 341., 4.413, 0.08, 
  12.4, "people tested", 2390., 2390., "", "", 57., 3.09, 3.09, "", 738., 
  55.56, 77265., 163.755, "", "", "", "", "", 109.135, 7.97, 29., 37.8, "", 
  "", 83.73, 0.868}, {"AND", "Europe", "Andorra", "2021-02-25", 10799., 24., 
  27., 110., 0., 0.429, 139765.741, 310.619, 349.447, 1423.672, 0., 5.547, 
  0.89, "", "", "", "", "", "", "", "", "", "", "", "", 341., 4.413, 0.079, 
  12.6, "people tested", "", "", "", "", 56., "", "", "", 725., 55.56, 
  77265., 163.755, "", "", "", "", "", 109.135, 7.97, 29., 37.8, "", "", 
  83.73, 0.868}, {"AND", "Europe", "Andorra", "2021-02-26", 10822., 23., 
  25.286, 110., 0., 0.429, 140063.418, 297.677, 327.26, 1423.672, 0., 5.547, 
  0.89, "", "", "", "", "", "", "", "", "", "", "", "", 341., 4.413, 0.074, 
  13.5, "people tested", 2526., "", "", "", 55., 3.27, "", "", 712., 55.56, 
  77265., 163.755, "", "", "", "", "", 109.135, 7.97, 29., 37.8, "", "", 
  83.73, 0.868}, {"AND", "Europe", "Andorra", "2021-02-27", 10849., 27., 
  25.286, 110., 0., 0.429, 140412.865, 349.447, 327.26, 1423.672, 0., 5.547, 
  0.91, "", "", "", "", "", "", "", "", "", "", "", "", 342., 4.426, 0.074, 
  13.5, "people tested", "", "", "", "", 63., "", "", "", 815., 55.56, 
  77265., 163.755, "", "", "", "", "", 109.135, 7.97, 29., 37.8, "", "", 
  83.73, 0.868}, {"AND", "Europe", "Andorra", "2021-02-28", 10866., 17., 
  23.857, 110., 0., 0.429, 140632.887, 220.022, 308.77, 1423.672, 0., 5.547, 
  0.92, "", "", "", "", "", "", "", "", "", "", "", "", 342., 4.426, 0.07, 
  14.3, "people tested", "", "", "", "", 72., "", "", "", 932., 55.56, 
  77265., 163.755, "", "", "", "", "", 109.135, 7.97, 29., 37.8, "", "", 
  83.73, 0.868}, {"AND", "Europe", "Andorra", "2021-03-01", 10889., 23., 
  25.286, 110., 0., 0.143, 140930.564, 297.677, 327.26, 1423.672, 0., 1.849, 
  0.94, "", "", "", "", "", "", "", "", "", 157356., 2036.575, "", 342., 
  4.426, 0.074, 13.5, "people tested", "", "", "", "", 80., "", "", "", 
  1035., 55.56, 77265., 163.755, "", "", "", "", "", 109.135, 7.97, 29., 
  37.8, "", "", 83.73, 0.868}, {"AND", "Europe", "Andorra", "2021-03-02", 
  10908., 19., 24.143, 110., 0., 0., 141176.471, 245.907, 312.468, 1423.672, 
  0., 0., 0.95, "", "", "", "", "", "", "", "", "", "", "", "", 341., 4.413, 
  0.071, 14.1, "people tested", "", "", "", "", 89., "", "", "", 1152., 
  55.56, 77265., 163.755, "", "", "", "", "", 109.135, 7.97, 29., 37.8, "", 
  "", 83.73, 0.868}, {"AND", "Europe", "Andorra", "2021-03-03", 10948., 40., 
  24.714, 112., 2., 0.286, 141694.169, 517.699, 319.864, 1449.557, 25.885, 
  3.698, 0.97, "", "", "", "", "", "", "", "", "", "", "", "", 341., 4.413, 
  0.072, 13.8, "people tested", "", "", "", "", 97., "", "", "", 1255., 
  55.56, 77265., 163.755, "", "", "", "", "", 109.135, 7.97, 29., 37.8, "", 
  "", 83.73, 0.868}, {"AND", "Europe", "Andorra", "2021-03-04", 10976., 28., 
  25.286, 112., 0., 0.286, 142056.559, 362.389, 327.26, 1449.557, 0., 3.698, 
  0.98, "", "", "", "", "", "", "", "", "", "", "", "", 340., 4.4, 0.074, 
  13.4, "people tested", "", "", "", "", 103., "", "", "", 1333., 55.56, 
  77265., 163.755, "", "", "", "", "", 109.135, 7.97, 29., 37.8, "", "", 
  83.73, 0.868}, {"AND", "Europe", "Andorra", "2021-03-05", 10998., 22., 
  25.143, 112., 0., 0.286, 142341.293, 284.734, 325.411, 1449.557, 0., 3.698, 
  0.99, "", "", "", "", "", "", "", "", "", "", "", "", 340., 4.4, 0.074, 
  13.5, "people tested", "", "", "", "", 108., "", "", "", 1398., 55.56, 
  77265., 163.755, "", "", "", "", "", 109.135, 7.97, 29., 37.8, "", "", 
  83.73, 0.868}, {"AND", "Europe", "Andorra", "2021-03-06", 11019., 21., 
  24.286, 112., 0., 0.286, 142613.085, 271.792, 314.317, 1449.557, 0., 3.698, 
  1., "", "", "", "", "", "", "", "", "", "", "", "", 339., 4.387, 0.072, 
  14., "people tested", "", "", "", "", 108., "", "", "", 1398., 55.56, 
  77265., 163.755, "", "", "", "", "", 109.135, 7.97, 29., 37.8, "", "", 
  83.73, 0.868}, {"AND", "Europe", "Andorra", "2021-03-07", 11042., 23., 
  25.143, 112., 0., 0.286, 142910.762, 297.677, 325.411, 1449.557, 0., 3.698, 
  1.02, "", "", "", "", "", "", "", "", "", "", "", "", 339., 4.387, 0.074, 
  13.5, "people tested", "", "", "", "", 108., "", "", "", 1398., 55.56, 
  77265., 163.755, "", "", "", "", "", 109.135, 7.97, 29., 37.8, "", "", 
  83.73, 0.868}, {"AND", "Europe", "Andorra", "2021-03-08", 11069., 27., 
  25.714, 112., 0., 0.286, 143260.208, 349.447, 332.806, 1449.557, 0., 3.698, 
  1.04, "", "", "", "", "", "", "", "", "", 159725., 2067.236, "", 338., 
  4.375, 0.076, 13.1, "people tested", 3611., 2439., 1172., "", 108., 4.67, 
  3.16, 1.52, 1398., 55.56, 77265., 163.755, "", "", "", "", "", 109.135, 
  7.97, 29., 37.8, "", "", 83.73, 0.868}, {"AND", "Europe", "Andorra", 
  "2021-03-09", 11089., 20., 25.857, 112., 0., 0.286, 143519.058, 258.849, 
  334.655, 1449.557, 0., 3.698, 1.06, "", "", "", "", "", "", "", "", "", "", 
  "", "", 338., 4.375, 0.076, 13.1, "people tested", "", "", "", "", 186., 
  "", "", "", 2407., 55.56, 77265., 163.755, "", "", "", "", "", 109.135, 
  7.97, 29., 37.8, "", "", 83.73, 0.868}, {"AND", "Europe", "Andorra", 
  "2021-03-10", 11130., 41., 26., 112., 0., 0., 144049.699, 530.641, 336.504, 
  1449.557, 0., 0., 1.08, "", "", "", "", "", "", "", "", "", "", "", "", 
  337., 4.362, 0.077, 13., "people tested", 4914., 3650., 1264., "", 264., 
  6.36, 4.72, 1.64, 3417., 55.56, 77265., 163.755, "", "", "", "", "", 
  109.135, 7.97, 29., 37.8, "", "", 83.73, 0.868}, 
 {"AND", "Europe", "Andorra", "2021-03-11", 11130., 0., 22., 112., 0., 0., 
  144049.699, 0., 284.734, 1449.557, 0., 0., 1.09, "", "", "", "", "", "", 
  "", "", "", "", "", "", 337., 4.362, 0.065, 15.3, "people tested", "", "", 
  "", "", 347., "", "", "", 4491., 55.56, 77265., 163.755, "", "", "", "", 
  "", 109.135, 7.97, 29., 37.8, "", "", 83.73, 0.868}, 
 {"AND", "Europe", "Andorra", "2021-03-12", 11199., 69., 28.714, 112., 0., 
  0., 144942.73, 893.03, 371.634, 1449.557, 0., 0., 1.12, "", "", "", "", "", 
  "", "", "", "", "", "", "", 337., 4.362, 0.085, 11.7, "people tested", "", 
  "", "", "", 430., "", "", "", 5565., 55.56, 77265., 163.755, "", "", "", 
  "", "", 109.135, 7.97, 29., 37.8, "", "", 83.73, 0.868}, 
 {"AND", "Europe", "Andorra", "2021-03-13", 11228., 29., 29.857, 112., 0., 
  0., 145318.061, 375.332, 386.425, 1449.557, 0., 0., 1.13, "", "", "", "", 
  "", "", "", "", "", "", "", "", 336., 4.349, 0.089, 11.3, "people tested", 
  "", "", "", "", 513., "", "", "", 6639., 55.56, 77265., 163.755, "", "", 
  "", "", "", 109.135, 7.97, 29., 37.8, "", "", 83.73, 0.868}, 
 {"AND", "Europe", "Andorra", "2021-03-14", 11266., 38., 32., 113., 1., 
  0.143, 145809.875, 491.814, 414.159, 1462.499, 12.942, 1.849, 1.13, "", "", 
  "", "", "", "", "", "", "", "", "", "", 336., 4.349, 0.095, 10.5, 
  "people tested", "", "", "", "", 596., "", "", "", 7714., 55.56, 77265., 
  163.755, "", "", "", "", "", 109.135, 7.97, 29., 37.8, "", "", 83.73, 
  0.868}, {"AND", "Europe", "Andorra", "2021-03-15", 11289., 23., 31.429, 
  113., 0., 0.143, 146107.552, 297.677, 406.763, 1462.499, 0., 1.849, 1.13, 
  "", "", "", "", "", "", "", "", "", 162071., 2097.599, "", 335., 4.336, 
  0.094, 10.7, "people tested", 8363., 7098., 1265., "", 679., 10.82, 9.19, 
  1.64, 8788., 55.56, 77265., 163.755, "", "", "", "", "", 109.135, 7.97, 
  29., 37.8, "", "", 83.73, 0.868}, {"AND", "Europe", "Andorra", 
  "2021-03-16", 11319., 30., 32.857, 113., 0., 0.143, 146495.826, 388.274, 
  425.253, 1462.499, 0., 1.849, 1.13, "", "", "", "", "", "", "", "", "", "", 
  "", "", 340., 4.4, 0.097, 10.3, "people tested", "", "", "", "", 619., "", 
  "", "", 8011., 55.56, 77265., 163.755, "", "", "", "", "", 109.135, 7.97, 
  29., 37.8, "", "", 83.73, 0.868}, {"AND", "Europe", "Andorra", 
  "2021-03-17", 11360., 41., 32.857, 113., 0., 0.143, 147026.467, 530.641, 
  425.253, 1462.499, 0., 1.849, 1.14, "", "", "", "", "", "", "", "", "", "", 
  "", "", 345., 4.465, 0.095, 10.5, "people tested", "", "", "", "", 559., 
  "", "", "", 7235., 55.56, 77265., 163.755, "", "", "", "", "", 109.135, 
  7.97, 29., 37.8, "", "", 83.73, 0.868}, {"AND", "Europe", "Andorra", 
  "2021-03-18", 11393., 33., 37.571, 113., 0., 0.143, 147453.569, 427.102, 
  486.267, 1462.499, 0., 1.849, 1.14, "", "", "", "", "", "", "", "", "", "", 
  "", "", 350., 4.53, 0.107, 9.3, "people tested", "", "", "", "", 493., "", 
  "", "", 6381., 55.56, 77265., 163.755, "", "", "", "", "", 109.135, 7.97, 
  29., 37.8, "", "", 83.73, 0.868}, {"AND", "Europe", "Andorra", 
  "2021-03-19", 11431., 38., 33.143, 113., 0., 0.143, 147945.383, 491.814, 
  428.95, 1462.499, 0., 1.849, 1.14, "", "", "", "", "", "", "", "", "", "", 
  "", "", 355., 4.595, 0.093, 10.7, "people tested", 9288., "", "", "", 428., 
  12.02, "", "", 5539., 55.56, 77265., 163.755, "", "", "", "", "", 109.135, 
  7.97, 29., 37.8, "", "", 83.73, 0.868}, {"AND", "Europe", "Andorra", 
  "2021-03-20", 11481., 50., 36.143, 113., 0., 0.143, 148592.506, 647.124, 
  467.778, 1462.499, 0., 1.849, 1.15, "", "", "", "", "", "", "", "", "", "", 
  "", "", 360., 4.659, 0.1, 10., "people tested", "", "", "", "", 357., "", 
  "", "", 4620., 55.56, 77265., 163.755, "", "", "", "", "", 109.135, 7.97, 
  29., 37.8, "", "", 83.73, 0.868}, {"AND", "Europe", "Andorra", 
  "2021-03-21", 11517., 36., 35.857, 113., 0., 0., 149058.435, 465.929, 
  464.08, 1462.499, 0., 0., 1.15, "", "", "", "", "", "", "", "", "", "", "", 
  "", 366., 4.737, 0.098, 10.2, "people tested", "", "", "", "", 287., "", 
  "", "", 3714., 55.56, 77265., 163.755, "", "", "", "", "", 109.135, 7.97, 
  29., 37.8, "", "", 83.73, 0.868}, {"AND", "Europe", "Andorra", 
  "2021-03-22", 11545., 28., 36.571, 113., 0., 0., 149420.824, 362.389, 
  473.325, 1462.499, 0., 0., 1.16, "", "", "", "", "", "", "", "", "", 
  164665., 2131.172, "", 371., 4.802, 0.099, 10.1, "people tested", "", "", 
  "", "", 217., "", "", "", 2809., 55.56, 77265., 163.755, "", "", "", "", 
  "", 109.135, 7.97, 29., 37.8, "", "", 83.73, 0.868}, 
 {"AND", "Europe", "Andorra", "2021-03-23", 11591., 46., 38.857, 113., 0., 
  0., 150016.178, 595.354, 502.907, 1462.499, 0., 0., 1.16, "", "", "", "", 
  "", "", "", "", "", "", "", "", 391., 5.061, 0.099, 10.1, "people tested", 
  "", "", "", "", 212., "", "", "", 2744., 55.56, 77265., 163.755, "", "", 
  "", "", "", 109.135, 7.97, 29., 37.8, "", "", 83.73, 0.868}, 
 {"AND", "Europe", "Andorra", "2021-03-24", 11638., 47., 39.714, 114., 1., 
  0.143, 150624.474, 608.296, 514.001, 1475.442, 12.942, 1.849, 1.16, "", "", 
  "", "", "", "", "", "", "", "", "", "", 411., 5.319, 0.097, 10.3, 
  "people tested", "", "", "", "", 207., "", "", "", 2679., 52.78, 77265., 
  163.755, "", "", "", "", "", 109.135, 7.97, 29., 37.8, "", "", 83.73, 
  0.868}, {"AND", "Europe", "Andorra", "2021-03-25", 11687., 49., 42., 114., 
  0., 0.143, 151258.655, 634.181, 543.584, 1475.442, 0., 1.849, 1.16, "", "", 
  "", "", "", "", "", "", "", "", "", "", 431., 5.578, 0.097, 10.3, 
  "people tested", "", "", "", "", 202., "", "", "", 2614., 52.78, 77265., 
  163.755, "", "", "", "", "", 109.135, 7.97, 29., 37.8, "", "", 83.73, 
  0.868}, {"AND", "Europe", "Andorra", "2021-03-26", 11732., 45., 43., 114., 
  0., 0.143, 151841.066, 582.411, 556.526, 1475.442, 0., 1.849, 1.16, "", "", 
  "", "", "", "", "", "", "", "", "", "", 451., 5.837, 0.095, 10.5, 
  "people tested", "", "", "", "", 197., "", "", "", 2550., 52.78, 77265., 
  163.755, "", "", "", "", "", 109.135, 7.97, 29., 37.8, "", "", 83.73, 
  0.868}, {"AND", "Europe", "Andorra", "2021-03-27", 11809., 77., 46.857, 
  115., 1., 0.286, 152837.637, 996.57, 606.447, 1488.384, 12.942, 3.698, 
  1.16, "", "", "", "", "", "", "", "", "", "", "", "", 471., 6.096, 0.099, 
  10.1, "people tested", "", "", "", "", 197., "", "", "", 2550., 52.78, 
  77265., 163.755, "", "", "", "", "", 109.135, 7.97, 29., 37.8, "", "", 
  83.73, 0.868}, {"AND", "Europe", "Andorra", "2021-03-28", 11850., 41., 
  47.571, 115., 0., 0.286, 153368.278, 530.641, 615.692, 1488.384, 0., 3.698, 
  1.14, "", "", "", "", "", "", "", "", "", "", "", "", 491., 6.355, 0.097, 
  10.3, "people tested", "", "", "", "", 197., "", "", "", 2550., 52.78, 
  77265., 163.755, "", "", "", "", "", 109.135, 7.97, 29., 37.8, "", "", 
  83.73, 0.868}, {"AND", "Europe", "Andorra", "2021-03-29", 11888., 38., 49., 
  115., 0., 0.286, 153860.092, 491.814, 634.181, 1488.384, 0., 3.698, 1.13, 
  "", "", "", "", "", "", "", "", "", 168244., 2177.493, "", 511., 6.614, 
  0.096, 10.4, "people tested", "", "", "", "", 197., "", "", "", 2550., 
  52.78, 77265., 163.755, "", "", "", "", "", 109.135, 7.97, 29., 37.8, "", 
  "", 83.73, 0.868}, {"AND", "Europe", "Andorra", "2021-03-30", 11944., 56., 
  50.429, 115., 0., 0.286, 154584.87, 724.778, 652.67, 1488.384, 0., 3.698, 
  1.12, "", "", "", "", "", "", "", "", "", "", "", "", 504., 6.523, 0.1, 
  10., "people tested", "", "", "", "", 197., "", "", "", 2550., 52.78, 
  77265., 163.755, "", "", "", "", "", 109.135, 7.97, 29., 37.8, "", "", 
  83.73, 0.868}, {"AND", "Europe", "Andorra", "2021-03-31", 12010., 66., 
  53.143, 115., 0., 0.143, 155439.073, 854.203, 687.8, 1488.384, 0., 1.849, 
  1.11, "", "", "", "", "", "", "", "", "", "", "", "", 497., 6.432, 0.107, 
  9.4, "people tested", "", "", "", "", 197., "", "", "", 2550., 52.78, 
  77265., 163.755, "", "", "", "", "", 109.135, 7.97, 29., 37.8, "", "", 
  83.73, 0.868}, {"AND", "Europe", "Andorra", "2021-04-01", 12053., 43., 
  52.286, 115., 0., 0.143, 155995.6, 556.526, 676.706, 1488.384, 0., 1.849, 
  1.09, "", "", "", "", "", "", "", "", "", "", "", "", 491., 6.355, 0.106, 
  9.4, "people tested", "", "", "", "", 197., "", "", "", 2550., 52.78, 
  77265., 163.755, "", "", "", "", "", 109.135, 7.97, 29., 37.8, "", "", 
  83.73, 0.868}, {"AND", "Europe", "Andorra", "2021-04-02", 12115., 62., 
  54.714, 116., 1., 0.286, 156798.033, 802.433, 708.138, 1501.327, 12.942, 
  3.698, 1.08, "", "", "", "", "", "", "", "", "", "", "", "", 484., 6.264, 
  0.113, 8.8, "people tested", "", "", "", "", 197., "", "", "", 2550., 
  52.78, 77265., 163.755, "", "", "", "", "", 109.135, 7.97, 29., 37.8, "", 
  "", 83.73, 0.868}, {"AND", "Europe", "Andorra", "2021-04-03", 12174., 59., 
  52.143, 117., 1., 0.286, 157561.639, 763.606, 674.857, 1514.269, 12.942, 
  3.698, 1.06, "", "", "", "", "", "", "", "", "", "", "", "", 477., 6.174, 
  0.109, 9.1, "people tested", "", "", "", "", 197., "", "", "", 2550., 
  52.78, 77265., 163.755, "", "", "", "", "", 109.135, 7.97, 29., 37.8, "", 
  "", 83.73, 0.868}, {"AND", "Europe", "Andorra", "2021-04-04", 12231., 57., 
  54.429, 117., 0., 0.286, 158299.359, 737.721, 704.44, 1514.269, 0., 3.698, 
  1.05, "", "", "", "", "", "", "", "", "", "", "", "", 470., 6.083, 0.116, 
  8.6, "people tested", 12440., "", "", "", 197., 16.1, "", "", 2550., 52.78, 
  77265., 163.755, "", "", "", "", "", 109.135, 7.97, 29., 37.8, "", "", 
  83.73, 0.868}, {"AND", "Europe", "Andorra", "2021-04-05", 12286., 55., 
  56.857, 117., 0., 0.286, 159011.195, 711.836, 735.872, 1514.269, 0., 3.698, 
  1.03, "", "", "", "", "", "", "", "", "", 171485., 2219.44, "", 463., 
  5.992, 0.123, 8.1, "people tested", 15269., 9781., 4484., 2829., 573., 
  19.76, 12.66, 5.8, 7416., 52.78, 77265., 163.755, "", "", "", "", "", 
  109.135, 7.97, 29., 37.8, "", "", 83.73, 0.868}, 
 {"AND", "Europe", "Andorra", "2021-04-06", 12328., 42., 54.857, 117., 0., 
  0.286, 159554.779, 543.584, 709.987, 1514.269, 0., 3.698, 1.01, "", "", "", 
  "", "", "", "", "", "", "", "", "", 444., 5.746, 0.124, 8.1, 
  "people tested", "", "", "", "", 588., "", "", "", 7610., 52.78, 77265., 
  163.755, "", "", "", "", "", 109.135, 7.97, 29., 37.8, "", "", 83.73, 
  0.868}, {"AND", "Europe", "Andorra", "2021-04-07", 12363., 35., 50.429, 
  119., 2., 0.571, 160007.765, 452.986, 652.67, 1540.154, 25.885, 7.396, 
  0.99, "", "", "", "", "", "", "", "", "", "", "", "", 425., 5.501, 0.119, 
  8.4, "people tested", "", "", "", "", 603., "", "", "", 7804., 52.78, 
  77265., 163.755, "", "", "", "", "", 109.135, 7.97, 29., 37.8, "", "", 
  83.73, 0.868}, {"AND", "Europe", "Andorra", "2021-04-08", 12409., 46., 
  50.857, 120., 1., 0.714, 160603.119, 595.354, 658.217, 1553.096, 12.942, 
  9.245, 0.98, "", "", "", "", "", "", "", "", "", "", "", "", 406., 5.255, 
  0.125, 8., "people tested", "", "", "", "", 619., "", "", "", 8011., 52.78, 
  77265., 163.755, "", "", "", "", "", 109.135, 7.97, 29., 37.8, "", "", 
  83.73, 0.868}, {"AND", "Europe", "Andorra", "2021-04-09", 12456., 47., 
  48.714, 120., 0., 0.571, 161211.415, 608.296, 630.483, 1553.096, 0., 7.396, 
  0.96, "", "", "", "", "", "", "", "", "", "", "", "", 387., 5.009, 0.126, 
  7.9, "people tested", "", "", "", "", 634., "", "", "", 8206., 52.78, 
  77265., 163.755, "", "", "", "", "", 109.135, 7.97, 29., 37.8, "", "", 
  83.73, 0.868}, {"AND", "Europe", "Andorra", "2021-04-10", 12497., 41., 
  46.143, 120., 0., 0.429, 161742.057, 530.641, 597.203, 1553.096, 0., 5.547, 
  0.95, "", "", "", "", "", "", "", "", "", "", "", "", 367., 4.75, 0.126, 
  8., "people tested", "", "", "", "", 649., "", "", "", 8400., 52.78, 
  77265., 163.755, "", "", "", "", "", 109.135, 7.97, 29., 37.8, "", "", 
  83.73, 0.868}, {"AND", "Europe", "Andorra", "2021-04-11", 12545., 48., 
  44.857, 120., 0., 0.429, 162363.295, 621.239, 580.562, 1553.096, 0., 5.547, 
  0.94, "", "", "", "", "", "", "", "", "", "", "", "", 348., 4.504, 0.129, 
  7.8, "people tested", 17091., "", "", "", 664., 22.12, "", "", 8594., 
  52.78, 77265., 163.755, "", "", "", "", "", 109.135, 7.97, 29., 37.8, "", 
  "", 83.73, 0.868}, {"AND", "Europe", "Andorra", "2021-04-12", 12581., 36., 
  42.143, 121., 1., 0.571, 162829.224, 465.929, 545.433, 1566.039, 12.942, 
  7.396, 0.94, "", "", "", "", "", "", "", "", "", 173789., 2249.259, "", 
  329., 4.258, 0.128, 7.8, "people tested", 19064., "", "", 1973., 542., 
  24.67, "", "", 7015., 52.78, 77265., 163.755, "", "", "", "", "", 109.135, 
  7.97, 29., 37.8, "", "", 83.73, 0.868}, {"AND", "Europe", "Andorra", 
  "2021-04-13", 12614., 33., 40.857, 121., 0., 0.571, 163256.326, 427.102, 
  528.792, 1566.039, 0., 7.396, 0.93, "", "", "", "", "", "", "", "", "", "", 
  "", "", 349., 4.517, 0.117, 8.5, "people tested", "", "", "", "", 649., "", 
  "", "", 8400., 52.78, 77265., 163.755, "", "", "", "", "", 109.135, 7.97, 
  29., 37.8, "", "", 83.73, 0.868}, {"AND", "Europe", "Andorra", 
  "2021-04-14", 12641., 27., 39.714, 121., 0., 0.286, 163605.772, 349.447, 
  514.001, 1566.039, 0., 3.698, 0.92, "", "", "", "", "", "", "", "", "", "", 
  "", "", 369., 4.776, 0.108, 9.3, "people tested", "", "", "", "", 755., "", 
  "", "", 9772., 52.78, 77265., 163.755, "", "", "", "", "", 109.135, 7.97, 
  29., 37.8, "", "", 83.73, 0.868}, {"AND", "Europe", "Andorra", 
  "2021-04-15", 12641., 0., 33.143, 121., 0., 0.143, 163605.772, 0., 428.95, 
  1566.039, 0., 1.849, 0.93, "", "", "", "", "", "", "", "", "", "", "", "", 
  390., 5.048, 0.085, 11.8, "people tested", "", "", "", "", 862., "", "", 
  "", 11156., 52.78, 77265., 163.755, "", "", "", "", "", 109.135, 7.97, 29., 
  37.8, "", "", 83.73, 0.868}, {"AND", "Europe", "Andorra", "2021-04-16", 
  12712., 71., 36.571, 123., 2., 0.429, 164524.688, 918.915, 473.325, 
  1591.924, 25.885, 5.547, 0.94, "", "", "", "", "", "", "", "", "", "", "", 
  "", 410., 5.306, 0.089, 11.2, "people tested", "", "", "", "", 969., "", 
  "", "", 12541., 52.78, 77265., 163.755, "", "", "", "", "", 109.135, 7.97, 
  29., 37.8, "", "", 83.73, 0.868}, {"AND", "Europe", "Andorra", 
  "2021-04-17", 12771., 59., 39.143, 123., 0., 0.429, 165288.294, 763.606, 
  506.605, 1591.924, 0., 5.547, 0.94, "", "", "", "", "", "", "", "", "", "", 
  "", "", 430., 5.565, 0.091, 11., "people tested", "", "", "", "", 1075., 
  "", "", "", 13913., 52.78, 77265., 163.755, "", "", "", "", "", 109.135, 
  7.97, 29., 37.8, "", "", 83.73, 0.868}, {"AND", "Europe", "Andorra", 
  "2021-04-18", 12805., 34., 37.143, 123., 0., 0.429, 165728.338, 440.044, 
  480.72, 1591.924, 0., 5.547, 0.94, "", "", "", "", "", "", "", "", "", "", 
  "", "", 450., 5.824, 0.083, 12.1, "people tested", "", "", "", "", 1182., 
  "", "", "", 15298., 52.78, 77265., 163.755, "", "", "", "", "", 109.135, 
  7.97, 29., 37.8, "", "", 83.73, 0.868}, {"AND", "Europe", "Andorra", 
  "2021-04-19", 12805., 0., 32., 123., 0., 0.286, 165728.338, 0., 414.159, 
  1591.924, 0., 3.698, 0.93, "", "", "", "", "", "", "", "", "", 177079., 
  2291.84, "", 470., 6.083, 0.068, 14.7, "people tested", 26414., 21733., 
  4681., "", 1050., 34.19, 28.13, 6.06, 13590., 52.78, 77265., 163.755, "", 
  "", "", "", "", 109.135, 7.97, 29., 37.8, "", "", 83.73, 0.868}, 
 {"AND", "Europe", "Andorra", "2021-04-20", 12874., 69., 37.143, 123., 0., 
  0.286, 166621.368, 893.03, 480.72, 1591.924, 0., 3.698, 0.94, "", "", "", 
  "", "", "", "", "", "", "", "", "", 475., 6.148, 0.078, 12.8, 
  "people tested", "", "", "", "", 943., "", "", "", 12205., 52.78, 77265., 
  163.755, "", "", "", "", "", 109.135, 7.97, 29., 37.8, "", "", 83.73, 
  0.868}, {"AND", "Europe", "Andorra", "2021-04-21", 12917., 43., 39.429, 
  123., 0., 0.286, 167177.894, 556.526, 510.303, 1591.924, 0., 3.698, 0.93, 
  "", "", "", "", "", "", "", "", "", "", "", "", 481., 6.225, 0.082, 12.2, 
  "people tested", "", "", "", "", 835., "", "", "", 10807., 52.78, 77265., 
  163.755, "", "", "", "", "", 109.135, 7.97, 29., 37.8, "", "", 83.73, 
  0.868}, {"AND", "Europe", "Andorra", "2021-04-22", 12942., 25., 43., 123., 
  0., 0.286, 167501.456, 323.562, 556.526, 1591.924, 0., 3.698, 0.92, "", "", 
  "", "", "", "", "", "", "", "", "", "", 486., 6.29, 0.088, 11.3, 
  "people tested", "", "", "", "", 728., "", "", "", 9422., 52.78, 77265., 
  163.755, "", "", "", "", "", 109.135, 7.97, 29., 37.8, "", "", 83.73, 
  0.868}, {"AND", "Europe", "Andorra", "2021-04-23", 13007., 65., 42.143, 
  123., 0., 0., 168342.717, 841.261, 545.433, 1591.924, 0., 0., 0.91, "", "", 
  "", "", "", "", "", "", "", "", "", "", 492., 6.368, 0.086, 11.7, 
  "people tested", "", "", "", "", 621., "", "", "", 8037., 52.78, 77265., 
  163.755, "", "", "", "", "", 109.135, 7.97, 29., 37.8, "", "", 83.73, 
  0.868}, {"AND", "Europe", "Andorra", "2021-04-24", 13024., 17., 36.143, 
  124., 1., 0.143, 168562.739, 220.022, 467.778, 1604.866, 12.942, 1.849, 
  0.89, "", "", "", "", "", "", "", "", "", "", "", "", 497., 6.432, 0.073, 
  13.8, "people tested", "", "", "", "", 513., "", "", "", 6639., 52.78, 
  77265., 163.755, "", "", "", "", "", 109.135, 7.97, 29., 37.8, "", "", 
  83.73, 0.868}, {"AND", "Europe", "Andorra", "2021-04-25", 13060., 36., 
  36.429, 124., 0., 0.143, 169028.668, 465.929, 471.476, 1604.866, 0., 1.849, 
  0.88, "", "", "", "", "", "", "", "", "", "", "", "", 502., 6.497, 0.073, 
  13.8, "people tested", "", "", "", "", 406., "", "", "", 5255., 52.78, 
  77265., 163.755, "", "", "", "", "", 109.135, 7.97, 29., 37.8, "", "", 
  83.73, 0.868}, {"AND", "Europe", "Andorra", "2021-04-26", 13083., 23., 
  39.714, 124., 0., 0.143, 169326.344, 297.677, 514.001, 1604.866, 0., 1.849, 
  0.87, "", "", "", "", "", "", "", "", "", 180633., 2337.837, "", 508., 
  6.575, 0.078, 12.8, "people tested", 28503., 23822., 4681., "", 298., 
  36.89, 30.83, 6.06, 3857., 52.78, 77265., 163.755, "", "", "", "", "", 
  109.135, 7.97, 29., 37.8, "", "", 83.73, 0.868}, 
 {"AND", "Europe", "Andorra", "2021-04-27", 13121., 38., 35.286, 124., 0., 
  0.143, 169818.158, 491.814, 456.684, 1604.866, 0., 1.849, 0.86, "", "", "", 
  "", "", "", "", "", "", "", "", "", 493., 6.381, 0.072, 14., 
  "people tested", "", "", "", "", 264., "", "", "", 3417., 52.78, 77265., 
  163.755, "", "", "", "", "", 109.135, 7.97, 29., 37.8, "", "", 83.73, 
  0.868}, {"AND", "Europe", "Andorra", "2021-04-28", 13148., 27., 33., 125., 
  1., 0.286, 170167.605, 349.447, 427.102, 1617.809, 12.942, 3.698, 0.86, "", 
  "", "", "", "", "", "", "", "", "", "", "", 479., 6.199, 0.069, 14.5, 
  "people tested", "", "", "", "", 229., "", "", "", 2964., 65.74, 77265., 
  163.755, "", "", "", "", "", 109.135, 7.97, 29., 37.8, "", "", 83.73, 
  0.868}, {"AND", "Europe", "Andorra", "2021-04-29", 13198., 50., 36.571, 
  125., 0., 0.286, 170814.729, 647.124, 473.325, 1617.809, 0., 3.698, 0.85, 
  "", "", "", "", "", "", "", "", "", "", "", "", 464., 6.005, 0.079, 12.7, 
  "people tested", "", "", "", "", 194., "", "", "", 2511., 65.74, 77265., 
  163.755, "", "", "", "", "", 109.135, 7.97, 29., 37.8, "", "", 83.73, 
  0.868}, {"AND", "Europe", "Andorra", "2021-04-30", 13232., 34., 32.143, 
  125., 0., 0.286, 171254.773, 440.044, 416.008, 1617.809, 0., 3.698, 0.83, 
  "", "", "", "", "", "", "", "", "", "", "", "", 450., 5.824, 0.071, 14., 
  "people tested", "", "", "", "", 159., "", "", "", 2058., 65.74, 77265., 
  163.755, "", "", "", "", "", 109.135, 7.97, 29., 37.8, "", "", 83.73, 
  0.868}, {"AND", "Europe", "Andorra", "2021-05-01", 13232., 0., 29.714, 
  125., 0., 0.143, 171254.773, 0., 384.576, 1617.809, 0., 1.849, 0.81, "", 
  "", "", "", "", "", "", "", "", "", "", "", 435., 5.63, 0.068, 14.6, 
  "people tested", "", "", "", "", 124., "", "", "", 1605., 65.74, 77265., 
  163.755, "", "", "", "", "", 109.135, 7.97, 29., 37.8, "", "", 83.73, 
  0.868}, {"AND", "Europe", "Andorra", "2021-05-02", 13282., 50., 31.714, 
  127., 2., 0.429, 171901.896, 647.124, 410.461, 1643.694, 25.885, 5.547, 
  0.81, "", "", "", "", "", "", "", "", "", "", "", "", 421., 5.449, 0.075, 
  13.3, "people tested", "", "", "", "", 89., "", "", "", 1152., 65.74, 
  77265., 163.755, "", "", "", "", "", 109.135, 7.97, 29., 37.8, "", "", 
  83.73, 0.868}, {"AND", "Europe", "Andorra", "2021-05-03", 13295., 13., 
  30.286, 127., 0., 0.429, 172070.148, 168.252, 391.972, 1643.694, 0., 5.547, 
  0.79, "", "", "", "", "", "", "", "", "", 183476., 2374.633, "", 406., 
  5.255, 0.075, 13.4, "people tested", 28881., 24182., 4699., "", 54., 37.38, 
  31.3, 6.08, 699., 65.74, 77265., 163.755, "", "", "", "", "", 109.135, 
  7.97, 29., 37.8, "", "", 83.73, 0.868}, {"AND", "Europe", "Andorra", 
  "2021-05-04", 13316., 21., 27.857, 127., 0., 0.429, 172341.94, 271.792, 
  360.54, 1643.694, 0., 5.547, 0.77, "", "", "", "", "", "", "", "", "", "", 
  "", "", 404., 5.229, 0.069, 14.5, "people tested", "", "", "", "", 102., 
  "", "", "", 1320., 65.74, 77265., 163.755, "", "", "", "", "", 109.135, 
  7.97, 29., 37.8, "", "", 83.73, 0.868}, {"AND", "Europe", "Andorra", 
  "2021-05-05", 13340., 24., 27.429, 127., 0., 0.286, 172652.559, 310.619, 
  354.993, 1643.694, 0., 3.698, 0.76, "", "", "", "", "", "", "", "", "", "", 
  "", "", 401., 5.19, 0.068, 14.6, "people tested", "", "", "", "", 151., "", 
  "", "", 1954., 65.74, 77265., 163.755, "", "", "", "", "", 109.135, 7.97, 
  29., 37.8, "", "", 83.73, 0.868}, {"AND", "Europe", "Andorra", 
  "2021-05-06", 13363., 23., 23.571, 127., 0., 0.286, 172950.236, 297.677, 
  305.073, 1643.694, 0., 3.698, 0.75, "", "", "", "", "", "", "", "", "", "", 
  "", "", 398., 5.151, 0.059, 16.9, "people tested", "", "", "", "", 199., 
  "", "", "", 2576., 65.74, 77265., 163.755, "", "", "", "", "", 109.135, 
  7.97, 29., 37.8, "", "", 83.73, 0.868}, {"AND", "Europe", "Andorra", 
  "2021-05-07", 13390., 27., 22.571, 127., 0., 0.286, 173299.683, 349.447, 
  292.13, 1643.694, 0., 3.698, 0.74, "", "", "", "", "", "", "", "", "", "", 
  "", "", 396., 5.125, 0.057, 17.5, "people tested", "", "", "", "", 248., 
  "", "", "", 3210., 65.74, 77265., 163.755, "", "", "", "", "", 109.135, 
  7.97, 29., 37.8, "", "", 83.73, 0.868}, {"AND", "Europe", "Andorra", 
  "2021-05-08", 13406., 16., 24.857, 127., 0., 0.286, 173506.762, 207.08, 
  321.713, 1643.694, 0., 3.698, 0.73, "", "", "", "", "", "", "", "", "", "", 
  "", "", 393., 5.086, 0.063, 15.8, "people tested", "", "", "", "", 296., 
  "", "", "", 3831., 65.74, 77265., 163.755, "", "", "", "", "", 109.135, 
  7.97, 29., 37.8, "", "", 83.73, 0.868}, {"AND", "Europe", "Andorra", 
  "2021-05-09", 13423., 17., 20.143, 127., 0., 0., 173726.784, 220.022, 
  260.698, 1643.694, 0., 0., 0.72, "", "", "", "", "", "", "", "", "", "", 
  "", "", 390., 5.048, 0.052, 19.4, "people tested", "", "", "", "", 345., 
  "", "", "", 4465., 65.74, 77265., 163.755, "", "", "", "", "", 109.135, 
  7.97, 29., 37.8, "", "", 83.73, 0.868}, {"AND", "Europe", "Andorra", 
  "2021-05-10", 13429., 6., 19.143, 127., 0., 0., 173804.439, 77.655, 
  247.756, 1643.694, 0., 0., 0.7, "", "", "", "", "", "", "", "", "", 
  186191., 2409.772, "", 388., 5.022, 0.049, 20.3, "people tested", 31633., 
  26931., 4702., "", 393., 40.94, 34.86, 6.09, 5086., 65.74, 77265., 163.755, 
  "", "", "", "", "", 109.135, 7.97, 29., 37.8, "", "", 83.73, 0.868}, 
 {"AND", "Europe", "Andorra", "2021-05-11", 13447., 18., 18.714, 127., 0., 
  0., 174037.404, 232.964, 242.209, 1643.694, 0., 0., 0.7, "", "", "", "", 
  "", "", "", "", "", "", "", "", 375., 4.853, 0.05, 20., "people tested", 
  "", "", "", "", 351., "", "", "", 4543., 43.52, 77265., 163.755, "", "", 
  "", "", "", 109.135, 7.97, 29., 37.8, "", "", 83.73, 0.868}, 
 {"AND", "Europe", "Andorra", "2021-05-12", 13470., 23., 18.571, 127., 0., 
  0., 174335.081, 297.677, 240.36, 1643.694, 0., 0., 0.7, "", "", "", "", "", 
  "", "", "", "", "", "", "", 362., 4.685, 0.051, 19.5, "people tested", "", 
  "", "", "", 309., "", "", "", 3999., 43.52, 77265., 163.755, "", "", "", 
  "", "", 109.135, 7.97, 29., 37.8, "", "", 83.73, 0.868}, 
 {"AND", "Europe", "Andorra", "2021-05-13", 13470., 0., 15.286, 127., 0., 0., 
  174335.081, 0., 197.835, 1643.694, 0., 0., 0.69, "", "", "", "", "", "", 
  "", "", "", "", "", "", 350., 4.53, 0.044, 22.9, "people tested", "", "", 
  "", "", 267., "", "", "", 3456., 43.52, 77265., 163.755, "", "", "", "", 
  "", 109.135, 7.97, 29., 37.8, "", "", 83.73, 0.868}, 
 {"AND", "Europe", "Andorra", "2021-05-14", 13510., 40., 17.143, 127., 0., 
  0., 174852.779, 517.699, 221.871, 1643.694, 0., 0., 0.69, "", "", "", "", 
  "", "", "", "", "", "", "", "", 337., 4.362, 0.051, 19.7, "people tested", 
  "", "", "", "", 224., "", "", "", 2899., 43.52, 77265., 163.755, "", "", 
  "", "", "", 109.135, 7.97, 29., 37.8, "", "", 83.73, 0.868}, 
 {"AND", "Europe", "Andorra", "2021-05-15", 13510., 0., 14.857, 127., 0., 0., 
  174852.779, 0., 192.288, 1643.694, 0., 0., 0.67, "", "", "", "", "", "", 
  "", "", "", "", "", "", 324., 4.193, 0.046, 21.8, "people tested", "", "", 
  "", "", 182., "", "", "", 2356., 43.52, 77265., 163.755, "", "", "", "", 
  "", 109.135, 7.97, 29., 37.8, "", "", 83.73, 0.868}, 
 {"AND", "Europe", "Andorra", "2021-05-16", 13510., 0., 12.429, 127., 0., 0., 
  174852.779, 0., 160.856, 1643.694, 0., 0., 0.65, "", "", "", "", "", "", 
  "", "", "", "", "", "", 311., 4.025, 0.04, 25., "people tested", "", "", 
  "", "", 140., "", "", "", 1812., 43.52, 77265., 163.755, "", "", "", "", 
  "", 109.135, 7.97, 29., 37.8, "", "", 83.73, 0.868}, 
 {"AND", "Europe", "Andorra", "2021-05-17", 13555., 45., 18., 127., 0., 0., 
  175435.191, 582.411, 232.964, 1643.694, 0., 0., 0.64, "", "", "", "", "", 
  "", "", "", "", 188280., 2436.808, "", 298., 3.857, 0.06, 16.6, 
  "people tested", 32317., 27613., 4704., "", 98., 41.83, 35.74, 6.09, 1268., 
  43.52, 77265., 163.755, "", "", "", "", "", 109.135, 7.97, 29., 37.8, "", 
  "", 83.73, 0.868}, {"AND", "Europe", "Andorra", "2021-05-18", 13569., 14., 
  17.429, 127., 0., 0., 175616.385, 181.195, 225.569, 1643.694, 0., 0., 0.6, 
  "", "", "", "", "", "", "", "", "", "", "", "", 300., 3.883, 0.058, 17.2, 
  "people tested", "", "", "", "", 120., "", "", "", 1553., 43.52, 77265., 
  163.755, "", "", "", "", "", 109.135, 7.97, 29., 37.8, "", "", 83.73, 
  0.868}, {"AND", "Europe", "Andorra", "2021-05-19", 13569., 0., 14.143, 
  127., 0., 0., 175616.385, 0., 183.044, 1643.694, 0., 0., 0.55, "", "", "", 
  "", "", "", "", "", "", "", "", "", 303., 3.922, 0.047, 21.4, 
  "people tested", "", "", "", "", 143., "", "", "", 1851., 43.52, 77265., 
  163.755, "", "", "", "", "", 109.135, 7.97, 29., 37.8, "", "", 83.73, 
  0.868}, {"AND", "Europe", "Andorra", "2021-05-20", 13569., 0., 14.143, 
  127., 0., 0., 175616.385, 0., 183.044, 1643.694, 0., 0., 0.52, "", "", "", 
  "", "", "", "", "", "", "", "", "", 305., 3.947, 0.046, 21.6, 
  "people tested", "", "", "", "", 166., "", "", "", 2148., 43.52, 77265., 
  163.755, "", "", "", "", "", 109.135, 7.97, 29., 37.8, "", "", 83.73, 
  0.868}, {"AND", "Europe", "Andorra", "2021-05-21", 13569., 0., 8.429, 127., 
  0., 0., 175616.385, 0., 109.087, 1643.694, 0., 0., 0.5, "", "", "", "", "", 
  "", "", "", "", "", "", "", 307., 3.973, 0.027, 36.4, "people tested", "", 
  "", "", "", 189., "", "", "", 2446., 43.52, 77265., 163.755, "", "", "", 
  "", "", 109.135, 7.97, 29., 37.8, "", "", 83.73, 0.868}, 
 {"AND", "Europe", "Andorra", "2021-05-22", 13569., 0., 8.429, 127., 0., 0., 
  175616.385, 0., 109.087, 1643.694, 0., 0., 0.49, "", "", "", "", "", "", 
  "", "", "", "", "", "", 309., 3.999, 0.027, 36.7, "people tested", "", "", 
  "", "", 212., "", "", "", 2744., 43.52, 77265., 163.755, "", "", "", "", 
  "", 109.135, 7.97, 29., 37.8, "", "", 83.73, 0.868}, 
 {"AND", "Europe", "Andorra", "2021-05-23", 13569., 0., 8.429, 127., 0., 0., 
  175616.385, 0., 109.087, 1643.694, 0., 0., 0.48, "", "", "", "", "", "", 
  "", "", "", "", "", "", 311., 4.025, 0.027, 36.9, "people tested", "", "", 
  "", "", 234., "", "", "", 3029., 43.52, 77265., 163.755, "", "", "", "", 
  "", 109.135, 7.97, 29., 37.8, "", "", 83.73, 0.868}, 
 {"AND", "Europe", "Andorra", "2021-05-24", 13569., 0., 2., 127., 0., 0., 
  175616.385, 0., 25.885, 1643.694, 0., 0., 0.47, "", "", "", "", "", "", "", 
  "", "", 190469., 2465.139, "", 313., 4.051, 0.006, 156.5, "people tested", 
  "", "", "", "", 257., "", "", "", 3326., 43.52, 77265., 163.755, "", "", 
  "", "", "", 109.135, 7.97, 29., 37.8, "", "", 83.73, 0.868}, 
 {"AND", "Europe", "Andorra", "2021-05-25", 13664., 95., 13.571, 127., 0., 
  0., 176845.92, 1229.535, 175.648, 1643.694, 0., 0., 0.49, "", "", "", "", 
  "", "", "", "", "", "", "", "", 296., 3.831, 0.046, 21.8, "people tested", 
  "", "", "", "", 257., "", "", "", 3326., 43.52, 77265., 163.755, "", "", 
  "", "", "", 109.135, 7.97, 29., 37.8, "", "", 83.73, 0.868}, 
 {"AND", "Europe", "Andorra", "2021-05-26", 13671., 7., 14.571, 127., 0., 0., 
  176936.517, 90.597, 188.59, 1643.694, 0., 0., 0.5, "", "", "", "", "", "", 
  "", "", "", "", "", "", 280., 3.624, 0.052, 19.2, "people tested", "", "", 
  "", "", 257., "", "", "", 3326., 43.52, 77265., 163.755, "", "", "", "", 
  "", 109.135, 7.97, 29., 37.8, "", "", 83.73, 0.868}, 
 {"AND", "Europe", "Andorra", "2021-05-27", 13682., 11., 16.143, 127., 0., 
  0., 177078.884, 142.367, 208.928, 1643.694, 0., 0., 0.52, "", "", "", "", 
  "", "", "", "", "", "", "", "", 264., 3.417, 0.061, 16.4, "people tested", 
  "", "", "", "", 257., "", "", "", 3326., 43.52, 77265., 163.755, "", "", 
  "", "", "", 109.135, 7.97, 29., 37.8, "", "", 83.73, 0.868}, 
 {"AND", "Europe", "Andorra", "2021-05-28", 13693., 11., 17.714, 127., 0., 
  0., 177221.252, 142.367, 229.267, 1643.694, 0., 0., 0.54, "", "", "", "", 
  "", "", "", "", "", "", "", "", 247., 3.197, 0.072, 13.9, "people tested", 
  "", "", "", "", 257., "", "", "", 3326., 43.52, 77265., 163.755, "", "", 
  "", "", "", 109.135, 7.97, 29., 37.8, "", "", 83.73, 0.868}, 
 {"AND", "Europe", "Andorra", "2021-05-29", 13693., 0., 17.714, 127., 0., 0., 
  177221.252, 0., 229.267, 1643.694, 0., 0., 0.56, "", "", "", "", "", "", 
  "", "", "", "", "", "", 231., 2.99, 0.077, 13., "people tested", "", "", 
  "", "", 257., "", "", "", 3326., 43.52, 77265., 163.755, "", "", "", "", 
  "", 109.135, 7.97, 29., 37.8, "", "", 83.73, 0.868}, 
 {"AND", "Europe", "Andorra", "2021-05-30", 13693., 0., 17.714, 127., 0., 0., 
  177221.252, 0., 229.267, 1643.694, 0., 0., 0.58, "", "", "", "", "", "", 
  "", "", "", "", "", "", 215., 2.783, 0.082, 12.1, "people tested", "", "", 
  "", "", 257., "", "", "", 3326., 43.52, 77265., 163.755, "", "", "", "", 
  "", 109.135, 7.97, 29., 37.8, "", "", 83.73, 0.868}, 
 {"AND", "Europe", "Andorra", "2021-05-31", 13727., 34., 22.571, 127., 0., 
  0., 177661.296, 440.044, 292.13, 1643.694, 0., 0., 0.6, "", "", "", "", "", 
  "", "", "", "", 191856., 2483.091, "", 198., 2.563, 0.114, 8.8, 
  "people tested", 35916., 27613., 8303., "", 257., 46.48, 35.74, 10.75, 
  3326., 43.52, 77265., 163.755, "", "", "", "", "", 109.135, 7.97, 29., 
  37.8, "", "", 83.73, 0.868}, {"AND", "Europe", "Andorra", "2021-06-01", 
  13729., 2., 9.286, 127., 0., 0., 177687.18, 25.885, 120.18, 1643.694, 0., 
  0., 0.6, "", "", "", "", "", "", "", "", "", "", "", "", "", "", "", "", 
  "", "", "", "", "", "", "", "", "", "", 43.52, 77265., 163.755, "", "", "", 
  "", "", 109.135, 7.97, 29., 37.8, "", "", 83.73, 0.868}, 
 {"AND", "Europe", "Andorra", "2021-06-02", 13744., 15., 10.429, 127., 0., 
  0., 177881.318, 194.137, 134.971, 1643.694, 0., 0., 0.6, "", "", "", "", 
  "", "", "", "", "", "", "", "", "", "", "", "", "", "", "", "", "", "", "", 
  "", "", "", 43.52, 77265., 163.755, "", "", "", "", "", 109.135, 7.97, 29., 
  37.8, "", "", 83.73, 0.868}, {"AND", "Europe", "Andorra", "2021-06-03", 
  13752., 8., 10., 127., 0., 0., 177984.857, 103.54, 129.425, 1643.694, 0., 
  0., 0.6, "", "", "", "", "", "", "", "", "", "", "", "", "", "", "", "", 
  "", "", "", "", "", "", "", "", "", "", 43.52, 77265., 163.755, "", "", "", 
  "", "", 109.135, 7.97, 29., 37.8, "", "", 83.73, 0.868}, 
 {"AND", "Europe", "Andorra", "2021-06-04", 13758., 6., 9.286, 127., 0., 0., 
  178062.512, 77.655, 120.18, 1643.694, 0., 0., 0.59, "", "", "", "", "", "", 
  "", "", "", "", "", "", "", "", "", "", "", "", "", "", "", "", "", "", "", 
  "", 43.52, 77265., 163.755, "", "", "", "", "", 109.135, 7.97, 29., 37.8, 
  "", "", 83.73, 0.868}, {"AND", "Europe", "Andorra", "2021-06-05", 13758., 
  0., 9.286, 127., 0., 0., 178062.512, 0., 120.18, 1643.694, 0., 0., 0.59, 
  "", "", "", "", "", "", "", "", "", "", "", "", "", "", "", "", "", "", "", 
  "", "", "", "", "", "", "", 43.52, 77265., 163.755, "", "", "", "", "", 
  109.135, 7.97, 29., 37.8, "", "", 83.73, 0.868}, 
 {"AND", "Europe", "Andorra", "2021-06-06", 13758., 0., 9.286, 127., 0., 0., 
  178062.512, 0., 120.18, 1643.694, 0., 0., 0.59, "", "", "", "", "", "", "", 
  "", "", "", "", "", "", "", "", "", "", "", "", "", "", "", "", "", "", "", 
  43.52, 77265., 163.755, "", "", "", "", "", 109.135, 7.97, 29., 37.8, "", 
  "", 83.73, 0.868}, {"AND", "Europe", "Andorra", "2021-06-07", 13777., 19., 
  7.143, 127., 0., 0., 178308.419, 245.907, 92.446, 1643.694, 0., 0., "", "", 
  "", "", "", "", "", "", "", "", "", "", "", "", "", "", "", "", "", "", "", 
  "", "", "", "", "", "", 43.52, 77265., 163.755, "", "", "", "", "", 
  109.135, 7.97, 29., 37.8, "", "", 83.73, 0.868}, 
 {"AGO", "Africa", "Angola", "2020-03-20", 1., 1., "", "", "", "", 0.03, 
  0.03, "", "", "", "", "", "", "", "", "", "", "", "", "", "", "", "", "", 
  "", "", "", "", "", "", "", "", "", "", "", "", "", "", 11.11, 
  3.2866268*^7, 23.89, 16.8, 2.405, 1.362, 5819.495, "", 276.045, 3.94, "", 
  "", 26.664, "", 61.15, 0.581}, {"AGO", "Africa", "Angola", "2020-03-21", 
  2., 1., "", "", "", "", 0.061, 0.03, "", "", "", "", "", "", "", "", "", 
  "", "", "", "", "", "", "", "", "", "", "", "", "", "", "", "", "", "", "", 
  "", "", "", 11.11, 3.2866268*^7, 23.89, 16.8, 2.405, 1.362, 5819.495, "", 
  276.045, 3.94, "", "", 26.664, "", 61.15, 0.581}, 
 {"AGO", "Africa", "Angola", "2020-03-22", 2., 0., "", "", "", "", 0.061, 0., 
  "", "", "", "", "", "", "", "", "", "", "", "", "", "", "", "", "", "", "", 
  "", "", "", "", "", "", "", "", "", "", "", "", 11.11, 3.2866268*^7, 23.89, 
  16.8, 2.405, 1.362, 5819.495, "", 276.045, 3.94, "", "", 26.664, "", 61.15, 
  0.581}, {"AGO", "Africa", "Angola", "2020-03-23", 3., 1., "", "", "", "", 
  0.091, 0.03, "", "", "", "", "", "", "", "", "", "", "", "", "", "", "", 
  "", "", "", "", "", "", "", "", "", "", "", "", "", "", "", "", 11.11, 
  3.2866268*^7, 23.89, 16.8, 2.405, 1.362, 5819.495, "", 276.045, 3.94, "", 
  "", 26.664, "", 61.15, 0.581}, {"AGO", "Africa", "Angola", "2020-03-24", 
  3., 0., "", "", "", "", 0.091, 0., "", "", "", "", "", "", "", "", "", "", 
  "", "", "", "", "", "", "", "", "", "", "", "", "", "", "", "", "", "", "", 
  "", "", 33.33, 3.2866268*^7, 23.89, 16.8, 2.405, 1.362, 5819.495, "", 
  276.045, 3.94, "", "", 26.664, "", 61.15, 0.581}, 
 {"AGO", "Africa", "Angola", "2020-03-25", 3., 0., 0.429, "", "", 0., 0.091, 
  0., 0.013, "", "", 0., "", "", "", "", "", "", "", "", "", "", "", "", "", 
  "", "", "", "", "", "", "", "", "", "", "", "", "", "", 33.33, 
  3.2866268*^7, 23.89, 16.8, 2.405, 1.362, 5819.495, "", 276.045, 3.94, "", 
  "", 26.664, "", 61.15, 0.581}, {"AGO", "Africa", "Angola", "2020-03-26", 
  4., 1., 0.571, "", "", 0., 0.122, 0.03, 0.017, "", "", 0., "", "", "", "", 
  "", "", "", "", "", "", "", "", "", "", "", "", "", "", "", "", "", "", "", 
  "", "", "", "", 33.33, 3.2866268*^7, 23.89, 16.8, 2.405, 1.362, 5819.495, 
  "", 276.045, 3.94, "", "", 26.664, "", 61.15, 0.581}, 
 {"AGO", "Africa", "Angola", "2020-03-27", 4., 0., 0.429, "", "", 0., 0.122, 
  0., 0.013, "", "", 0., "", "", "", "", "", "", "", "", "", "", "", "", "", 
  "", "", "", "", "", "", "", "", "", "", "", "", "", "", 90.74, 
  3.2866268*^7, 23.89, 16.8, 2.405, 1.362, 5819.495, "", 276.045, 3.94, "", 
  "", 26.664, "", 61.15, 0.581}, {"AGO", "Africa", "Angola", "2020-03-28", 
  5., 1., 0.429, "", "", 0., 0.152, 0.03, 0.013, "", "", 0., "", "", "", "", 
  "", "", "", "", "", "", "", "", "", "", "", "", "", "", "", "", "", "", "", 
  "", "", "", "", 90.74, 3.2866268*^7, 23.89, 16.8, 2.405, 1.362, 5819.495, 
  "", 276.045, 3.94, "", "", 26.664, "", 61.15, 0.581}, 
 {"AGO", "Africa", "Angola", "2020-03-29", 7., 2., 0.714, 2., 2., 0.286, 
  0.213, 0.061, 0.022, 0.061, 0.061, 0.009, "", "", "", "", "", "", "", "", 
  "", "", "", "", "", "", "", "", "", "", "", "", "", "", "", "", "", "", "", 
  90.74, 3.2866268*^7, 23.89, 16.8, 2.405, 1.362, 5819.495, "", 276.045, 
  3.94, "", "", 26.664, "", 61.15, 0.581}, {"AGO", "Africa", "Angola", 
  "2020-03-30", 7., 0., 0.571, 2., 0., 0.286, 0.213, 0., 0.017, 0.061, 0., 
  0.009, "", "", "", "", "", "", "", "", "", "", "", "", "", "", "", "", "", 
  "", "", "", "", "", "", "", "", "", "", 90.74, 3.2866268*^7, 23.89, 16.8, 
  2.405, 1.362, 5819.495, "", 276.045, 3.94, "", "", 26.664, "", 61.15, 
  0.581}, {"AGO", "Africa", "Angola", "2020-03-31", 7., 0., 0.571, 2., 0., 
  0.286, 0.213, 0., 0.017, 0.061, 0., 0.009, "", "", "", "", "", "", "", "", 
  "", "", "", "", "", "", "", "", "", "", "", "", "", "", "", "", "", "", "", 
  90.74, 3.2866268*^7, 23.89, 16.8, 2.405, 1.362, 5819.495, "", 276.045, 
  3.94, "", "", 26.664, "", 61.15, 0.581}, {"AGO", "Africa", "Angola", 
  "2020-04-01", 8., 1., 0.714, 2., 0., 0.286, 0.243, 0.03, 0.022, 0.061, 0., 
  0.009, "", "", "", "", "", "", "", "", "", "", "", "", "", "", "", "", "", 
  "", "", "", "", "", "", "", "", "", "", 90.74, 3.2866268*^7, 23.89, 16.8, 
  2.405, 1.362, 5819.495, "", 276.045, 3.94, "", "", 26.664, "", 61.15, 
  0.581}, {"AGO", "Africa", "Angola", "2020-04-02", 8., 0., 0.571, 2., 0., 
  0.286, 0.243, 0., 0.017, 0.061, 0., 0.009, "", "", "", "", "", "", "", "", 
  "", "", "", "", "", "", "", "", "", "", "", "", "", "", "", "", "", "", "", 
  90.74, 3.2866268*^7, 23.89, 16.8, 2.405, 1.362, 5819.495, "", 276.045, 
  3.94, "", "", 26.664, "", 61.15, 0.581}, {"AGO", "Africa", "Angola", 
  "2020-04-03", 8., 0., 0.571, 2., 0., 0.286, 0.243, 0., 0.017, 0.061, 0., 
  0.009, "", "", "", "", "", "", "", "", "", "", "", "", "", "", "", "", "", 
  "", "", "", "", "", "", "", "", "", "", 90.74, 3.2866268*^7, 23.89, 16.8, 
  2.405, 1.362, 5819.495, "", 276.045, 3.94, "", "", 26.664, "", 61.15, 
  0.581}, {"AGO", "Africa", "Angola", "2020-04-04", 10., 2., 0.714, 2., 0., 
  0.286, 0.304, 0.061, 0.022, 0.061, 0., 0.009, "", "", "", "", "", "", "", 
  "", "", "", "", "", "", "", "", "", "", "", "", "", "", "", "", "", "", "", 
  "", 90.74, 3.2866268*^7, 23.89, 16.8, 2.405, 1.362, 5819.495, "", 276.045, 
  3.94, "", "", 26.664, "", 61.15, 0.581}, {"AGO", "Africa", "Angola", 
  "2020-04-05", 14., 4., 1., 2., 0., 0., 0.426, 0.122, 0.03, 0.061, 0., 0., 
  "", "", "", "", "", "", "", "", "", "", "", "", "", "", "", "", "", "", "", 
  "", "", "", "", "", "", "", "", 90.74, 3.2866268*^7, 23.89, 16.8, 2.405, 
  1.362, 5819.495, "", 276.045, 3.94, "", "", 26.664, "", 61.15, 0.581}, 
 {"AGO", "Africa", "Angola", "2020-04-06", 16., 2., 1.286, 2., 0., 0., 0.487, 
  0.061, 0.039, 0.061, 0., 0., "", "", "", "", "", "", "", "", "", "", "", 
  "", "", "", "", "", "", "", "", "", "", "", "", "", "", "", "", 90.74, 
  3.2866268*^7, 23.89, 16.8, 2.405, 1.362, 5819.495, "", 276.045, 3.94, "", 
  "", 26.664, "", 61.15, 0.581}, {"AGO", "Africa", "Angola", "2020-04-07", 
  17., 1., 1.429, 2., 0., 0., 0.517, 0.03, 0.043, 0.061, 0., 0., "", "", "", 
  "", "", "", "", "", "", "", "", "", "", "", "", "", "", "", "", "", "", "", 
  "", "", "", "", "", 90.74, 3.2866268*^7, 23.89, 16.8, 2.405, 1.362, 
  5819.495, "", 276.045, 3.94, "", "", 26.664, "", 61.15, 0.581}, 
 {"AGO", "Africa", "Angola", "2020-04-08", 19., 2., 1.571, 2., 0., 0., 0.578, 
  0.061, 0.048, 0.061, 0., 0., "", "", "", "", "", "", "", "", "", "", "", 
  "", "", "", "", "", "", "", "", "", "", "", "", "", "", "", "", 90.74, 
  3.2866268*^7, 23.89, 16.8, 2.405, 1.362, 5819.495, "", 276.045, 3.94, "", 
  "", 26.664, "", 61.15, 0.581}, {"AGO", "Africa", "Angola", "2020-04-09", 
  19., 0., 1.571, 2., 0., 0., 0.578, 0., 0.048, 0.061, 0., 0., "", "", "", 
  "", "", "", "", "", "", "", "", "", "", "", "", "", "", "", "", "", "", "", 
  "", "", "", "", "", 90.74, 3.2866268*^7, 23.89, 16.8, 2.405, 1.362, 
  5819.495, "", 276.045, 3.94, "", "", 26.664, "", 61.15, 0.581}, 
 {"AGO", "Africa", "Angola", "2020-04-10", 19., 0., 1.571, 2., 0., 0., 0.578, 
  0., 0.048, 0.061, 0., 0., "", "", "", "", "", "", "", "", "", "", "", "", 
  "", "", "", "", "", "", "", "", "", "", "", "", "", "", "", 90.74, 
  3.2866268*^7, 23.89, 16.8, 2.405, 1.362, 5819.495, "", 276.045, 3.94, "", 
  "", 26.664, "", 61.15, 0.581}, {"AGO", "Africa", "Angola", "2020-04-11", 
  19., 0., 1.286, 2., 0., 0., 0.578, 0., 0.039, 0.061, 0., 0., "", "", "", 
  "", "", "", "", "", "", "", "", "", "", "", "", "", "", "", "", "", "", "", 
  "", "", "", "", "", 90.74, 3.2866268*^7, 23.89, 16.8, 2.405, 1.362, 
  5819.495, "", 276.045, 3.94, "", "", 26.664, "", 61.15, 0.581}, 
 {"AGO", "Africa", "Angola", "2020-04-12", 19., 0., 0.714, 2., 0., 0., 0.578, 
  0., 0.022, 0.061, 0., 0., "", "", "", "", "", "", "", "", "", "", "", "", 
  "", "", "", "", "", "", "", "", "", "", "", "", "", "", "", 90.74, 
  3.2866268*^7, 23.89, 16.8, 2.405, 1.362, 5819.495, "", 276.045, 3.94, "", 
  "", 26.664, "", 61.15, 0.581}, {"AGO", "Africa", "Angola", "2020-04-13", 
  19., 0., 0.429, 2., 0., 0., 0.578, 0., 0.013, 0.061, 0., 0., "", "", "", 
  "", "", "", "", "", "", "", "", "", "", "", "", "", "", "", "", "", "", "", 
  "", "", "", "", "", 90.74, 3.2866268*^7, 23.89, 16.8, 2.405, 1.362, 
  5819.495, "", 276.045, 3.94, "", "", 26.664, "", 61.15, 0.581}, 
 {"AGO", "Africa", "Angola", "2020-04-14", 19., 0., 0.286, 2., 0., 0., 0.578, 
  0., 0.009, 0.061, 0., 0., "", "", "", "", "", "", "", "", "", "", "", "", 
  "", "", "", "", "", "", "", "", "", "", "", "", "", "", "", 90.74, 
  3.2866268*^7, 23.89, 16.8, 2.405, 1.362, 5819.495, "", 276.045, 3.94, "", 
  "", 26.664, "", 61.15, 0.581}, {"AGO", "Africa", "Angola", "2020-04-15", 
  19., 0., 0., 2., 0., 0., 0.578, 0., 0., 0.061, 0., 0., "", "", "", "", "", 
  "", "", "", "", "", "", "", "", "", "", "", "", "", "", "", "", "", "", "", 
  "", "", "", 90.74, 3.2866268*^7, 23.89, 16.8, 2.405, 1.362, 5819.495, "", 
  276.045, 3.94, "", "", 26.664, "", 61.15, 0.581}, 
 {"AGO", "Africa", "Angola", "2020-04-16", 19., 0., 0., 2., 0., 0., 0.578, 
  0., 0., 0.061, 0., 0., "", "", "", "", "", "", "", "", "", "", "", "", "", 
  "", "", "", "", "", "", "", "", "", "", "", "", "", "", 90.74, 
  3.2866268*^7, 23.89, 16.8, 2.405, 1.362, 5819.495, "", 276.045, 3.94, "", 
  "", 26.664, "", 61.15, 0.581}, {"AGO", "Africa", "Angola", "2020-04-17", 
  19., 0., 0., 2., 0., 0., 0.578, 0., 0., 0.061, 0., 0., "", "", "", "", "", 
  "", "", "", "", "", "", "", "", "", "", "", "", "", "", "", "", "", "", "", 
  "", "", "", 90.74, 3.2866268*^7, 23.89, 16.8, 2.405, 1.362, 5819.495, "", 
  276.045, 3.94, "", "", 26.664, "", 61.15, 0.581}, 
 {"AGO", "Africa", "Angola", "2020-04-18", 24., 5., 0.714, 2., 0., 0., 0.73, 
  0.152, 0.022, 0.061, 0., 0., "", "", "", "", "", "", "", "", "", "", "", 
  "", "", "", "", "", "", "", "", "", "", "", "", "", "", "", "", 90.74, 
  3.2866268*^7, 23.89, 16.8, 2.405, 1.362, 5819.495, "", 276.045, 3.94, "", 
  "", 26.664, "", 61.15, 0.581}, {"AGO", "Africa", "Angola", "2020-04-19", 
  24., 0., 0.714, 2., 0., 0., 0.73, 0., 0.022, 0.061, 0., 0., "", "", "", "", 
  "", "", "", "", "", "", "", "", "", "", "", "", "", "", "", "", "", "", "", 
  "", "", "", "", 90.74, 3.2866268*^7, 23.89, 16.8, 2.405, 1.362, 5819.495, 
  "", 276.045, 3.94, "", "", 26.664, "", 61.15, 0.581}, 
 {"AGO", "Africa", "Angola", "2020-04-20", 24., 0., 0.714, 2., 0., 0., 0.73, 
  0., 0.022, 0.061, 0., 0., "", "", "", "", "", "", "", "", "", "", "", "", 
  "", "", "", "", "", "", "", "", "", "", "", "", "", "", "", 90.74, 
  3.2866268*^7, 23.89, 16.8, 2.405, 1.362, 5819.495, "", 276.045, 3.94, "", 
  "", 26.664, "", 61.15, 0.581}, {"AGO", "Africa", "Angola", "2020-04-21", 
  24., 0., 0.714, 2., 0., 0., 0.73, 0., 0.022, 0.061, 0., 0., "", "", "", "", 
  "", "", "", "", "", "", "", "", "", "", "", "", "", "", "", "", "", "", "", 
  "", "", "", "", 90.74, 3.2866268*^7, 23.89, 16.8, 2.405, 1.362, 5819.495, 
  "", 276.045, 3.94, "", "", 26.664, "", 61.15, 0.581}, 
 {"AGO", "Africa", "Angola", "2020-04-22", 25., 1., 0.857, 2., 0., 0., 0.761, 
  0.03, 0.026, 0.061, 0., 0., "", "", "", "", "", "", "", "", "", "", "", "", 
  "", "", "", "", "", "", "", "", "", "", "", "", "", "", "", 90.74, 
  3.2866268*^7, 23.89, 16.8, 2.405, 1.362, 5819.495, "", 276.045, 3.94, "", 
  "", 26.664, "", 61.15, 0.581}, {"AGO", "Africa", "Angola", "2020-04-23", 
  25., 0., 0.857, 2., 0., 0., 0.761, 0., 0.026, 0.061, 0., 0., "", "", "", 
  "", "", "", "", "", "", "", "", "", "", "", "", "", "", "", "", "", "", "", 
  "", "", "", "", "", 78.7, 3.2866268*^7, 23.89, 16.8, 2.405, 1.362, 
  5819.495, "", 276.045, 3.94, "", "", 26.664, "", 61.15, 0.581}, 
 {"AGO", "Africa", "Angola", "2020-04-24", 25., 0., 0.857, 2., 0., 0., 0.761, 
  0., 0.026, 0.061, 0., 0., "", "", "", "", "", "", "", "", "", "", "", "", 
  "", "", "", "", "", "", "", "", "", "", "", "", "", "", "", 78.7, 
  3.2866268*^7, 23.89, 16.8, 2.405, 1.362, 5819.495, "", 276.045, 3.94, "", 
  "", 26.664, "", 61.15, 0.581}, {"AGO", "Africa", "Angola", "2020-04-25", 
  25., 0., 0.143, 2., 0., 0., 0.761, 0., 0.004, 0.061, 0., 0., "", "", "", 
  "", "", "", "", "", "", "", "", "", "", "", "", "", "", "", "", "", "", "", 
  "", "", "", "", "", 78.7, 3.2866268*^7, 23.89, 16.8, 2.405, 1.362, 
  5819.495, "", 276.045, 3.94, "", "", 26.664, "", 61.15, 0.581}, 
 {"AGO", "Africa", "Angola", "2020-04-26", 26., 1., 0.286, 2., 0., 0., 0.791, 
  0.03, 0.009, 0.061, 0., 0., "", "", "", "", "", "", "", "", "", "", "", "", 
  "", "", "", "", "", "", "", "", "", "", "", "", "", "", "", 78.7, 
  3.2866268*^7, 23.89, 16.8, 2.405, 1.362, 5819.495, "", 276.045, 3.94, "", 
  "", 26.664, "", 61.15, 0.581}, {"AGO", "Africa", "Angola", "2020-04-27", 
  27., 1., 0.429, 2., 0., 0., 0.822, 0.03, 0.013, 0.061, 0., 0., "", "", "", 
  "", "", "", "", "", "", "", "", "", "", "", "", "", "", "", "", "", "", "", 
  "", "", "", "", "", 78.7, 3.2866268*^7, 23.89, 16.8, 2.405, 1.362, 
  5819.495, "", 276.045, 3.94, "", "", 26.664, "", 61.15, 0.581}, 
 {"AGO", "Africa", "Angola", "2020-04-28", 27., 0., 0.429, 2., 0., 0., 0.822, 
  0., 0.013, 0.061, 0., 0., "", "", "", "", "", "", "", "", "", "", "", "", 
  "", "", "", "", "", "", "", "", "", "", "", "", "", "", "", 78.7, 
  3.2866268*^7, 23.89, 16.8, 2.405, 1.362, 5819.495, "", 276.045, 3.94, "", 
  "", 26.664, "", 61.15, 0.581}, {"AGO", "Africa", "Angola", "2020-04-29", 
  27., 0., 0.286, 2., 0., 0., 0.822, 0., 0.009, 0.061, 0., 0., "", "", "", 
  "", "", "", "", "", "", "", "", "", "", "", "", "", "", "", "", "", "", "", 
  "", "", "", "", "", 78.7, 3.2866268*^7, 23.89, 16.8, 2.405, 1.362, 
  5819.495, "", 276.045, 3.94, "", "", 26.664, "", 61.15, 0.581}, 
 {"AGO", "Africa", "Angola", "2020-04-30", 27., 0., 0.286, 2., 0., 0., 0.822, 
  0., 0.009, 0.061, 0., 0., "", "", "", "", "", "", "", "", "", "", "", "", 
  "", "", "", "", "", "", "", "", "", "", "", "", "", "", "", 78.7, 
  3.2866268*^7, 23.89, 16.8, 2.405, 1.362, 5819.495, "", 276.045, 3.94, "", 
  "", 26.664, "", 61.15, 0.581}, {"AGO", "Africa", "Angola", "2020-05-01", 
  30., 3., 0.714, 2., 0., 0., 0.913, 0.091, 0.022, 0.061, 0., 0., "", "", "", 
  "", "", "", "", "", "", "", "", "", "", "", "", "", "", "", "", "", "", "", 
  "", "", "", "", "", 78.7, 3.2866268*^7, 23.89, 16.8, 2.405, 1.362, 
  5819.495, "", 276.045, 3.94, "", "", 26.664, "", 61.15, 0.581}, 
 {"AGO", "Africa", "Angola", "2020-05-02", 35., 5., 1.429, 2., 0., 0., 1.065, 
  0.152, 0.043, 0.061, 0., 0., "", "", "", "", "", "", "", "", "", "", "", 
  "", "", "", "", "", "", "", "", "", "", "", "", "", "", "", "", 78.7, 
  3.2866268*^7, 23.89, 16.8, 2.405, 1.362, 5819.495, "", 276.045, 3.94, "", 
  "", 26.664, "", 61.15, 0.581}, {"AGO", "Africa", "Angola", "2020-05-03", 
  35., 0., 1.286, 2., 0., 0., 1.065, 0., 0.039, 0.061, 0., 0., "", "", "", 
  "", "", "", "", "", "", "", "", "", "", "", "", "", "", "", "", "", "", "", 
  "", "", "", "", "", 78.7, 3.2866268*^7, 23.89, 16.8, 2.405, 1.362, 
  5819.495, "", 276.045, 3.94, "", "", 26.664, "", 61.15, 0.581}, 
 {"AGO", "Africa", "Angola", "2020-05-04", 35., 0., 1.143, 2., 0., 0., 1.065, 
  0., 0.035, 0.061, 0., 0., "", "", "", "", "", "", "", "", "", "", "", "", 
  "", "", "", "", "", "", "", "", "", "", "", "", "", "", "", 78.7, 
  3.2866268*^7, 23.89, 16.8, 2.405, 1.362, 5819.495, "", 276.045, 3.94, "", 
  "", 26.664, "", 61.15, 0.581}, {"AGO", "Africa", "Angola", "2020-05-05", 
  36., 1., 1.286, 2., 0., 0., 1.095, 0.03, 0.039, 0.061, 0., 0., "", "", "", 
  "", "", "", "", "", "", "", "", "", "", "", "", "", "", "", "", "", "", "", 
  "", "", "", "", "", 78.7, 3.2866268*^7, 23.89, 16.8, 2.405, 1.362, 
  5819.495, "", 276.045, 3.94, "", "", 26.664, "", 61.15, 0.581}, 
 {"AGO", "Africa", "Angola", "2020-05-06", 36., 0., 1.286, 2., 0., 0., 1.095, 
  0., 0.039, 0.061, 0., 0., "", "", "", "", "", "", "", "", "", "", "", "", 
  "", "", "", "", "", "", "", "", "", "", "", "", "", "", "", 78.7, 
  3.2866268*^7, 23.89, 16.8, 2.405, 1.362, 5819.495, "", 276.045, 3.94, "", 
  "", 26.664, "", 61.15, 0.581}, {"AGO", "Africa", "Angola", "2020-05-07", 
  36., 0., 1.286, 2., 0., 0., 1.095, 0., 0.039, 0.061, 0., 0., "", "", "", 
  "", "", "", "", "", "", "", "", "", "", "", "", "", "", "", "", "", "", "", 
  "", "", "", "", "", 78.7, 3.2866268*^7, 23.89, 16.8, 2.405, 1.362, 
  5819.495, "", 276.045, 3.94, "", "", 26.664, "", 61.15, 0.581}, 
 {"AGO", "Africa", "Angola", "2020-05-08", 43., 7., 1.857, 2., 0., 0., 1.308, 
  0.213, 0.057, 0.061, 0., 0., "", "", "", "", "", "", "", "", "", "", "", 
  "", "", "", "", "", "", "", "", "", "", "", "", "", "", "", "", 75.93, 
  3.2866268*^7, 23.89, 16.8, 2.405, 1.362, 5819.495, "", 276.045, 3.94, "", 
  "", 26.664, "", 61.15, 0.581}, {"AGO", "Africa", "Angola", "2020-05-09", 
  43., 0., 1.143, 2., 0., 0., 1.308, 0., 0.035, 0.061, 0., 0., "", "", "", 
  "", "", "", "", "", "", "", "", "", "", "", "", "", "", "", "", "", "", "", 
  "", "", "", "", "", 75.93, 3.2866268*^7, 23.89, 16.8, 2.405, 1.362, 
  5819.495, "", 276.045, 3.94, "", "", 26.664, "", 61.15, 0.581}, 
 {"AGO", "Africa", "Angola", "2020-05-10", 45., 2., 1.429, 2., 0., 0., 1.369, 
  0.061, 0.043, 0.061, 0., 0., "", "", "", "", "", "", "", "", "", "", "", 
  "", "", "", "", "", "", "", "", "", "", "", "", "", "", "", "", 75.93, 
  3.2866268*^7, 23.89, 16.8, 2.405, 1.362, 5819.495, "", 276.045, 3.94, "", 
  "", 26.664, "", 61.15, 0.581}, {"AGO", "Africa", "Angola", "2020-05-11", 
  45., 0., 1.429, 2., 0., 0., 1.369, 0., 0.043, 0.061, 0., 0., "", "", "", 
  "", "", "", "", "", "", "", "", "", "", "", "", "", "", "", "", "", "", "", 
  "", "", "", "", "", 75.93, 3.2866268*^7, 23.89, 16.8, 2.405, 1.362, 
  5819.495, "", 276.045, 3.94, "", "", 26.664, "", 61.15, 0.581}, 
 {"AGO", "Africa", "Angola", "2020-05-12", 45., 0., 1.286, 2., 0., 0., 1.369, 
  0., 0.039, 0.061, 0., 0., "", "", "", "", "", "", "", "", "", "", "", "", 
  "", "", "", "", "", "", "", "", "", "", "", "", "", "", "", 75.93, 
  3.2866268*^7, 23.89, 16.8, 2.405, 1.362, 5819.495, "", 276.045, 3.94, "", 
  "", 26.664, "", 61.15, 0.581}, {"AGO", "Africa", "Angola", "2020-05-13", 
  45., 0., 1.286, 2., 0., 0., 1.369, 0., 0.039, 0.061, 0., 0., "", "", "", 
  "", "", "", "", "", "", "", "", "", "", "", "", "", "", "", "", "", "", "", 
  "", "", "", "", "", 75.93, 3.2866268*^7, 23.89, 16.8, 2.405, 1.362, 
  5819.495, "", 276.045, 3.94, "", "", 26.664, "", 61.15, 0.581}, 
 {"AGO", "Africa", "Angola", "2020-05-14", 48., 3., 1.714, 2., 0., 0., 1.46, 
  0.091, 0.052, 0.061, 0., 0., "", "", "", "", "", "", "", "", "", "", "", 
  "", "", "", "", "", "", "", "", "", "", "", "", "", "", "", "", 75.93, 
  3.2866268*^7, 23.89, 16.8, 2.405, 1.362, 5819.495, "", 276.045, 3.94, "", 
  "", 26.664, "", 61.15, 0.581}, {"AGO", "Africa", "Angola", "2020-05-15", 
  48., 0., 0.714, 2., 0., 0., 1.46, 0., 0.022, 0.061, 0., 0., "", "", "", "", 
  "", "", "", "", "", "", "", "", "", "", "", "", "", "", "", "", "", "", "", 
  "", "", "", "", 75.93, 3.2866268*^7, 23.89, 16.8, 2.405, 1.362, 5819.495, 
  "", 276.045, 3.94, "", "", 26.664, "", 61.15, 0.581}, 
 {"AGO", "Africa", "Angola", "2020-05-16", 48., 0., 0.714, 2., 0., 0., 1.46, 
  0., 0.022, 0.061, 0., 0., "", "", "", "", "", "", "", "", "", "", "", "", 
  "", "", "", "", "", "", "", "", "", "", "", "", "", "", "", 75.93, 
  3.2866268*^7, 23.89, 16.8, 2.405, 1.362, 5819.495, "", 276.045, 3.94, "", 
  "", 26.664, "", 61.15, 0.581}, {"AGO", "Africa", "Angola", "2020-05-17", 
  48., 0., 0.429, 2., 0., 0., 1.46, 0., 0.013, 0.061, 0., 0., "", "", "", "", 
  "", "", "", "", "", "", "", "", "", "", "", "", "", "", "", "", "", "", "", 
  "", "", "", "", 81.48, 3.2866268*^7, 23.89, 16.8, 2.405, 1.362, 5819.495, 
  "", 276.045, 3.94, "", "", 26.664, "", 61.15, 0.581}, 
 {"AGO", "Africa", "Angola", "2020-05-18", 50., 2., 0.714, 3., 1., 0.143, 
  1.521, 0.061, 0.022, 0.091, 0.03, 0.004, "", "", "", "", "", "", "", "", 
  "", "", "", "", "", "", "", "", "", "", "", "", "", "", "", "", "", "", "", 
  81.48, 3.2866268*^7, 23.89, 16.8, 2.405, 1.362, 5819.495, "", 276.045, 
  3.94, "", "", 26.664, "", 61.15, 0.581}, {"AGO", "Africa", "Angola", 
  "2020-05-19", 52., 2., 1., 3., 0., 0.143, 1.582, 0.061, 0.03, 0.091, 0., 
  0.004, "", "", "", "", "", "", "", "", "", "", "", "", "", "", "", "", "", 
  "", "", "", "", "", "", "", "", "", "", 81.48, 3.2866268*^7, 23.89, 16.8, 
  2.405, 1.362, 5819.495, "", 276.045, 3.94, "", "", 26.664, "", 61.15, 
  0.581}, {"AGO", "Africa", "Angola", "2020-05-20", 52., 0., 1., 3., 0., 
  0.143, 1.582, 0., 0.03, 0.091, 0., 0.004, "", "", "", "", "", "", "", "", 
  "", "", "", "", "", "", "", "", "", "", "", "", "", "", "", "", "", "", "", 
  81.48, 3.2866268*^7, 23.89, 16.8, 2.405, 1.362, 5819.495, "", 276.045, 
  3.94, "", "", 26.664, "", 61.15, 0.581}, {"AGO", "Africa", "Angola", 
  "2020-05-21", 58., 6., 1.429, 3., 0., 0.143, 1.765, 0.183, 0.043, 0.091, 
  0., 0.004, "", "", "", "", "", "", "", "", "", "", "", "", "", "", "", "", 
  "", "", "", "", "", "", "", "", "", "", "", 81.48, 3.2866268*^7, 23.89, 
  16.8, 2.405, 1.362, 5819.495, "", 276.045, 3.94, "", "", 26.664, "", 61.15, 
  0.581}, {"AGO", "Africa", "Angola", "2020-05-22", 60., 2., 1.714, 3., 0., 
  0.143, 1.826, 0.061, 0.052, 0.091, 0., 0.004, "", "", "", "", "", "", "", 
  "", "", "", "", "", "", "", "", "", "", "", "", "", "", "", "", "", "", "", 
  "", 81.48, 3.2866268*^7, 23.89, 16.8, 2.405, 1.362, 5819.495, "", 276.045, 
  3.94, "", "", 26.664, "", 61.15, 0.581}, {"AGO", "Africa", "Angola", 
  "2020-05-23", 61., 1., 1.857, 4., 1., 0.286, 1.856, 0.03, 0.057, 0.122, 
  0.03, 0.009, "", "", "", "", "", "", "", "", "", "", "", "", "", "", "", 
  "", "", "", "", "", "", "", "", "", "", "", "", 81.48, 3.2866268*^7, 23.89, 
  16.8, 2.405, 1.362, 5819.495, "", 276.045, 3.94, "", "", 26.664, "", 61.15, 
  0.581}, {"AGO", "Africa", "Angola", "2020-05-24", 69., 8., 3., 4., 0., 
  0.286, 2.099, 0.243, 0.091, 0.122, 0., 0.009, "", "", "", "", "", "", "", 
  "", "", "", "", "", "", "", "", "", "", "", "", "", "", "", "", "", "", "", 
  "", 81.48, 3.2866268*^7, 23.89, 16.8, 2.405, 1.362, 5819.495, "", 276.045, 
  3.94, "", "", 26.664, "", 61.15, 0.581}, {"AGO", "Africa", "Angola", 
  "2020-05-25", 70., 1., 2.857, 4., 0., 0.143, 2.13, 0.03, 0.087, 0.122, 0., 
  0.004, "", "", "", "", "", "", "", "", "", "", "", "", "", "", "", "", "", 
  "", "", "", "", "", "", "", "", "", "", 81.48, 3.2866268*^7, 23.89, 16.8, 
  2.405, 1.362, 5819.495, "", 276.045, 3.94, "", "", 26.664, "", 61.15, 
  0.581}, {"AGO", "Africa", "Angola", "2020-05-26", 70., 0., 2.571, 4., 0., 
  0.143, 2.13, 0., 0.078, 0.122, 0., 0.004, "", "", "", "", "", "", "", "", 
  "", "", "", "", "", "", "", "", "", "", "", "", "", "", "", "", "", "", "", 
  77.78, 3.2866268*^7, 23.89, 16.8, 2.405, 1.362, 5819.495, "", 276.045, 
  3.94, "", "", 26.664, "", 61.15, 0.581}, {"AGO", "Africa", "Angola", 
  "2020-05-27", 71., 1., 2.714, 4., 0., 0.143, 2.16, 0.03, 0.083, 0.122, 0., 
  0.004, "", "", "", "", "", "", "", "", "", "", "", "", "", "", "", "", "", 
  "", "", "", "", "", "", "", "", "", "", 77.78, 3.2866268*^7, 23.89, 16.8, 
  2.405, 1.362, 5819.495, "", 276.045, 3.94, "", "", 26.664, "", 61.15, 
  0.581}, {"AGO", "Africa", "Angola", "2020-05-28", 74., 3., 2.286, 4., 0., 
  0.143, 2.252, 0.091, 0.07, 0.122, 0., 0.004, "", "", "", "", "", "", "", 
  "", "", "", "", "", "", "", "", "", "", "", "", "", "", "", "", "", "", "", 
  "", 77.78, 3.2866268*^7, 23.89, 16.8, 2.405, 1.362, 5819.495, "", 276.045, 
  3.94, "", "", 26.664, "", 61.15, 0.581}, {"AGO", "Africa", "Angola", 
  "2020-05-29", 81., 7., 3., 4., 0., 0.143, 2.465, 0.213, 0.091, 0.122, 0., 
  0.004, "", "", "", "", "", "", "", "", "", "", "", "", "", "", "", "", "", 
  "", "", "", "", "", "", "", "", "", "", 77.78, 3.2866268*^7, 23.89, 16.8, 
  2.405, 1.362, 5819.495, "", 276.045, 3.94, "", "", 26.664, "", 61.15, 
  0.581}, {"AGO", "Africa", "Angola", "2020-05-30", 84., 3., 3.286, 4., 0., 
  0., 2.556, 0.091, 0.1, 0.122, 0., 0., "", "", "", "", "", "", "", "", "", 
  "", "", "", "", "", "", "", "", "", "", "", "", "", "", "", "", "", "", 
  77.78, 3.2866268*^7, 23.89, 16.8, 2.405, 1.362, 5819.495, "", 276.045, 
  3.94, "", "", 26.664, "", 61.15, 0.581}, {"AGO", "Africa", "Angola", 
  "2020-05-31", 86., 2., 2.429, 4., 0., 0., 2.617, 0.061, 0.074, 0.122, 0., 
  0., "", "", "", "", "", "", "", "", "", "", "", "", "", "", "", "", "", "", 
  "", "", "", "", "", "", "", "", "", 77.78, 3.2866268*^7, 23.89, 16.8, 
  2.405, 1.362, 5819.495, "", 276.045, 3.94, "", "", 26.664, "", 61.15, 
  0.581}, {"AGO", "Africa", "Angola", "2020-06-01", 86., 0., 2.286, 4., 0., 
  0., 2.617, 0., 0.07, 0.122, 0., 0., "", "", "", "", "", "", "", "", "", "", 
  "", "", "", "", "", "", "", "", "", "", "", "", "", "", "", "", "", 77.78, 
  3.2866268*^7, 23.89, 16.8, 2.405, 1.362, 5819.495, "", 276.045, 3.94, "", 
  "", 26.664, "", 61.15, 0.581}, {"AGO", "Africa", "Angola", "2020-06-02", 
  86., 0., 2.286, 4., 0., 0., 2.617, 0., 0.07, 0.122, 0., 0., "", "", "", "", 
  "", "", "", "", "", "", "", "", "", "", "", "", "", "", "", "", "", "", "", 
  "", "", "", "", 77.78, 3.2866268*^7, 23.89, 16.8, 2.405, 1.362, 5819.495, 
  "", 276.045, 3.94, "", "", 26.664, "", 61.15, 0.581}, 
 {"AGO", "Africa", "Angola", "2020-06-03", 86., 0., 2.143, 4., 0., 0., 2.617, 
  0., 0.065, 0.122, 0., 0., "", "", "", "", "", "", "", "", "", "", "", "", 
  "", "", "", "", "", "", "", "", "", "", "", "", "", "", "", 77.78, 
  3.2866268*^7, 23.89, 16.8, 2.405, 1.362, 5819.495, "", 276.045, 3.94, "", 
  "", 26.664, "", 61.15, 0.581}, {"AGO", "Africa", "Angola", "2020-06-04", 
  86., 0., 1.714, 4., 0., 0., 2.617, 0., 0.052, 0.122, 0., 0., "", "", "", 
  "", "", "", "", "", "", "", "", "", "", "", "", "", "", "", "", "", "", "", 
  "", "", "", "", "", 77.78, 3.2866268*^7, 23.89, 16.8, 2.405, 1.362, 
  5819.495, "", 276.045, 3.94, "", "", 26.664, "", 61.15, 0.581}, 
 {"AGO", "Africa", "Angola", "2020-06-05", 86., 0., 0.714, 4., 0., 0., 2.617, 
  0., 0.022, 0.122, 0., 0., "", "", "", "", "", "", "", "", "", "", "", "", 
  "", "", "", "", "", "", "", "", "", "", "", "", "", "", "", 77.78, 
  3.2866268*^7, 23.89, 16.8, 2.405, 1.362, 5819.495, "", 276.045, 3.94, "", 
  "", 26.664, "", 61.15, 0.581}, {"AGO", "Africa", "Angola", "2020-06-06", 
  88., 2., 0.571, 4., 0., 0., 2.678, 0.061, 0.017, 0.122, 0., 0., "", "", "", 
  "", "", "", "", "", "", "", "", "", "", "", "", "", "", "", "", "", "", "", 
  "", "", "", "", "", 77.78, 3.2866268*^7, 23.89, 16.8, 2.405, 1.362, 
  5819.495, "", 276.045, 3.94, "", "", 26.664, "", 61.15, 0.581}, 
 {"AGO", "Africa", "Angola", "2020-06-07", 91., 3., 0.714, 4., 0., 0., 2.769, 
  0.091, 0.022, 0.122, 0., 0., "", "", "", "", "", "", "", "", "", "", "", 
  "", "", "", "", "", "", "", "", "", "", "", "", "", "", "", "", 77.78, 
  3.2866268*^7, 23.89, 16.8, 2.405, 1.362, 5819.495, "", 276.045, 3.94, "", 
  "", 26.664, "", 61.15, 0.581}, {"AGO", "Africa", "Angola", "2020-06-08", 
  92., 1., 0.857, 4., 0., 0., 2.799, 0.03, 0.026, 0.122, 0., 0., "", "", "", 
  "", "", "", "", "", "", "", "", "", "", "", "", "", "", "", "", "", "", "", 
  "", "", "", "", "", 75.93, 3.2866268*^7, 23.89, 16.8, 2.405, 1.362, 
  5819.495, "", 276.045, 3.94, "", "", 26.664, "", 61.15, 0.581}, 
 {"AGO", "Africa", "Angola", "2020-06-09", 96., 4., 1.429, 4., 0., 0., 2.921, 
  0.122, 0.043, 0.122, 0., 0., "", "", "", "", "", "", "", "", "", "", "", 
  "", "", "", "", "", "", "", "", "", "", "", "", "", "", "", "", 75.93, 
  3.2866268*^7, 23.89, 16.8, 2.405, 1.362, 5819.495, "", 276.045, 3.94, "", 
  "", 26.664, "", 61.15, 0.581}, {"AGO", "Africa", "Angola", "2020-06-10", 
  113., 17., 3.857, 4., 0., 0., 3.438, 0.517, 0.117, 0.122, 0., 0., "", "", 
  "", "", "", "", "", "", "", "", "", "", "", "", "", "", "", "", "", "", "", 
  "", "", "", "", "", "", 75.93, 3.2866268*^7, 23.89, 16.8, 2.405, 1.362, 
  5819.495, "", 276.045, 3.94, "", "", 26.664, "", 61.15, 0.581}, 
 {"AGO", "Africa", "Angola", "2020-06-11", 118., 5., 4.571, 5., 1., 0.143, 
  3.59, 0.152, 0.139, 0.152, 0.03, 0.004, 0.95, "", "", "", "", "", "", "", 
  "", "", "", "", "", "", "", "", "", "", "", "", "", "", "", "", "", "", "", 
  75.93, 3.2866268*^7, 23.89, 16.8, 2.405, 1.362, 5819.495, "", 276.045, 
  3.94, "", "", 26.664, "", 61.15, 0.581}, {"AGO", "Africa", "Angola", 
  "2020-06-12", 130., 12., 6.286, 5., 0., 0.143, 3.955, 0.365, 0.191, 0.152, 
  0., 0.004, 0.96, "", "", "", "", "", "", "", "", "", "", "", "", "", "", 
  "", "", "", "", "", "", "", "", "", "", "", "", 75.93, 3.2866268*^7, 23.89, 
  16.8, 2.405, 1.362, 5819.495, "", 276.045, 3.94, "", "", 26.664, "", 61.15, 
  0.581}, {"AGO", "Africa", "Angola", "2020-06-13", 138., 8., 7.143, 6., 1., 
  0.286, 4.199, 0.243, 0.217, 0.183, 0.03, 0.009, 0.96, "", "", "", "", "", 
  "", "", "", "", "", "", "", "", "", "", "", "", "", "", "", "", "", "", "", 
  "", "", 75.93, 3.2866268*^7, 23.89, 16.8, 2.405, 1.362, 5819.495, "", 
  276.045, 3.94, "", "", 26.664, "", 61.15, 0.581}, 
 {"AGO", "Africa", "Angola", "2020-06-14", 140., 2., 7., 6., 0., 0.286, 4.26, 
  0.061, 0.213, 0.183, 0., 0.009, 0.96, "", "", "", "", "", "", "", "", "", 
  "", "", "", "", "", "", "", "", "", "", "", "", "", "", "", "", "", 75.93, 
  3.2866268*^7, 23.89, 16.8, 2.405, 1.362, 5819.495, "", 276.045, 3.94, "", 
  "", 26.664, "", 61.15, 0.581}, {"AGO", "Africa", "Angola", "2020-06-15", 
  142., 2., 7.143, 6., 0., 0.286, 4.321, 0.061, 0.217, 0.183, 0., 0.009, 
  0.97, "", "", "", "", "", "", "", "", "", "", "", "", "", "", "", "", "", 
  "", "", "", "", "", "", "", "", "", 75.93, 3.2866268*^7, 23.89, 16.8, 
  2.405, 1.362, 5819.495, "", 276.045, 3.94, "", "", 26.664, "", 61.15, 
  0.581}, {"AGO", "Africa", "Angola", "2020-06-16", 148., 6., 7.429, 6., 0., 
  0.286, 4.503, 0.183, 0.226, 0.183, 0., 0.009, 0.98, "", "", "", "", "", "", 
  "", "", "", "", "", "", "", "", "", "", "", "", "", "", "", "", "", "", "", 
  "", 75.93, 3.2866268*^7, 23.89, 16.8, 2.405, 1.362, 5819.495, "", 276.045, 
  3.94, "", "", 26.664, "", 61.15, 0.581}, {"AGO", "Africa", "Angola", 
  "2020-06-17", 155., 7., 6., 7., 1., 0.429, 4.716, 0.213, 0.183, 0.213, 
  0.03, 0.013, 1., "", "", "", "", "", "", "", "", "", "", "", "", "", "", 
  "", "", "", "", "", "", "", "", "", "", "", "", 75.93, 3.2866268*^7, 23.89, 
  16.8, 2.405, 1.362, 5819.495, "", 276.045, 3.94, "", "", 26.664, "", 61.15, 
  0.581}, {"AGO", "Africa", "Angola", "2020-06-18", 166., 11., 6.857, 8., 1., 
  0.429, 5.051, 0.335, 0.209, 0.243, 0.03, 0.013, 1.01, "", "", "", "", "", 
  "", "", "", "", "", "", "", "", "", "", "", "", "", "", "", "", "", "", "", 
  "", "", 75.93, 3.2866268*^7, 23.89, 16.8, 2.405, 1.362, 5819.495, "", 
  276.045, 3.94, "", "", 26.664, "", 61.15, 0.581}, 
 {"AGO", "Africa", "Angola", "2020-06-19", 172., 6., 6., 8., 0., 0.429, 
  5.233, 0.183, 0.183, 0.243, 0., 0.013, 1.03, "", "", "", "", "", "", "", 
  "", "", "", "", "", "", "", "", "", "", "", "", "", "", "", "", "", "", "", 
  75.93, 3.2866268*^7, 23.89, 16.8, 2.405, 1.362, 5819.495, "", 276.045, 
  3.94, "", "", 26.664, "", 61.15, 0.581}, {"AGO", "Africa", "Angola", 
  "2020-06-20", 176., 4., 5.429, 9., 1., 0.429, 5.355, 0.122, 0.165, 0.274, 
  0.03, 0.013, 1.04, "", "", "", "", "", "", "", "", "", "", "", "", "", "", 
  "", "", "", "", "", "", "", "", "", "", "", "", 75.93, 3.2866268*^7, 23.89, 
  16.8, 2.405, 1.362, 5819.495, "", 276.045, 3.94, "", "", 26.664, "", 61.15, 
  0.581}, {"AGO", "Africa", "Angola", "2020-06-21", 183., 7., 6.143, 9., 0., 
  0.429, 5.568, 0.213, 0.187, 0.274, 0., 0.013, 1.06, "", "", "", "", "", "", 
  "", "", "", "", "", "", "", "", "", "", "", "", "", "", "", "", "", "", "", 
  "", 75.93, 3.2866268*^7, 23.89, 16.8, 2.405, 1.362, 5819.495, "", 276.045, 
  3.94, "", "", 26.664, "", 61.15, 0.581}, {"AGO", "Africa", "Angola", 
  "2020-06-22", 186., 3., 6.286, 10., 1., 0.571, 5.659, 0.091, 0.191, 0.304, 
  0.03, 0.017, 1.09, "", "", "", "", "", "", "", "", "", "", "", "", "", "", 
  "", "", "", "", "", "", "", "", "", "", "", "", 75.93, 3.2866268*^7, 23.89, 
  16.8, 2.405, 1.362, 5819.495, "", 276.045, 3.94, "", "", 26.664, "", 61.15, 
  0.581}, {"AGO", "Africa", "Angola", "2020-06-23", 189., 3., 5.857, 10., 0., 
  0.571, 5.751, 0.091, 0.178, 0.304, 0., 0.017, 1.11, "", "", "", "", "", "", 
  "", "", "", "", "", "", "", "", "", "", "", "", "", "", "", "", "", "", "", 
  "", 75.93, 3.2866268*^7, 23.89, 16.8, 2.405, 1.362, 5819.495, "", 276.045, 
  3.94, "", "", 26.664, "", 61.15, 0.581}, {"AGO", "Africa", "Angola", 
  "2020-06-24", 197., 8., 6., 10., 0., 0.429, 5.994, 0.243, 0.183, 0.304, 0., 
  0.013, 1.14, "", "", "", "", "", "", "", "", "", "", "", "", "", "", "", 
  "", "", "", "", "", "", "", "", "", "", "", 75.93, 3.2866268*^7, 23.89, 
  16.8, 2.405, 1.362, 5819.495, "", 276.045, 3.94, "", "", 26.664, "", 61.15, 
  0.581}, {"AGO", "Africa", "Angola", "2020-06-25", 212., 15., 6.571, 10., 
  0., 0.286, 6.45, 0.456, 0.2, 0.304, 0., 0.009, 1.16, "", "", "", "", "", 
  "", "", "", "", "", "", "", "", "", "", "", "", "", "", "", "", "", "", "", 
  "", "", 75.93, 3.2866268*^7, 23.89, 16.8, 2.405, 1.362, 5819.495, "", 
  276.045, 3.94, "", "", 26.664, "", 61.15, 0.581}, 
 {"AGO", "Africa", "Angola", "2020-06-26", 212., 0., 5.714, 10., 0., 0.286, 
  6.45, 0., 0.174, 0.304, 0., 0.009, 1.19, "", "", "", "", "", "", "", "", 
  "", "", "", "", "", "", "", "", "", "", "", "", "", "", "", "", "", "", 
  75.93, 3.2866268*^7, 23.89, 16.8, 2.405, 1.362, 5819.495, "", 276.045, 
  3.94, "", "", 26.664, "", 61.15, 0.581}, {"AGO", "Africa", "Angola", 
  "2020-06-27", 259., 47., 11.857, 10., 0., 0.143, 7.88, 1.43, 0.361, 0.304, 
  0., 0.004, 1.21, "", "", "", "", "", "", "", "", "", "", "", "", "", "", 
  "", "", "", "", "", "", "", "", "", "", "", "", 75.93, 3.2866268*^7, 23.89, 
  16.8, 2.405, 1.362, 5819.495, "", 276.045, 3.94, "", "", 26.664, "", 61.15, 
  0.581}, {"AGO", "Africa", "Angola", "2020-06-28", 267., 8., 12., 11., 1., 
  0.286, 8.124, 0.243, 0.365, 0.335, 0.03, 0.009, 1.22, "", "", "", "", "", 
  "", "", "", "", "", "", "", "", "", "", "", "", "", "", "", "", "", "", "", 
  "", "", 75.93, 3.2866268*^7, 23.89, 16.8, 2.405, 1.362, 5819.495, "", 
  276.045, 3.94, "", "", 26.664, "", 61.15, 0.581}, 
 {"AGO", "Africa", "Angola", "2020-06-29", 276., 9., 12.857, 11., 0., 0.143, 
  8.398, 0.274, 0.391, 0.335, 0., 0.004, 1.22, "", "", "", "", "", "", "", 
  "", "", "", "", "", "", "", "", "", "", "", "", "", "", "", "", "", "", "", 
  75.93, 3.2866268*^7, 23.89, 16.8, 2.405, 1.362, 5819.495, "", 276.045, 
  3.94, "", "", 26.664, "", 61.15, 0.581}, {"AGO", "Africa", "Angola", 
  "2020-06-30", 284., 8., 13.571, 13., 2., 0.429, 8.641, 0.243, 0.413, 0.396, 
  0.061, 0.013, 1.22, "", "", "", "", "", "", "", "", "", "", "", "", "", "", 
  "", "", "", "", "", "", "", "", "", "", "", "", 75.93, 3.2866268*^7, 23.89, 
  16.8, 2.405, 1.362, 5819.495, "", 276.045, 3.94, "", "", 26.664, "", 61.15, 
  0.581}, {"AGO", "Africa", "Angola", "2020-07-01", 291., 7., 13.429, 15., 
  2., 0.714, 8.854, 0.213, 0.409, 0.456, 0.061, 0.022, 1.23, "", "", "", "", 
  "", "", "", "", "", "", "", "", "", "", "", "", "", "", "", "", "", "", "", 
  "", "", "", 75.93, 3.2866268*^7, 23.89, 16.8, 2.405, 1.362, 5819.495, "", 
  276.045, 3.94, "", "", 26.664, "", 61.15, 0.581}, 
 {"AGO", "Africa", "Angola", "2020-07-02", 315., 24., 14.714, 17., 2., 1., 
  9.584, 0.73, 0.448, 0.517, 0.061, 0.03, 1.24, "", "", "", "", "", "", "", 
  "", "", "", "", "", "", "", "", "", "", "", "", "", "", "", "", "", "", "", 
  75.93, 3.2866268*^7, 23.89, 16.8, 2.405, 1.362, 5819.495, "", 276.045, 
  3.94, "", "", 26.664, "", 61.15, 0.581}, {"AGO", "Africa", "Angola", 
  "2020-07-03", 328., 13., 16.571, 18., 1., 1.143, 9.98, 0.396, 0.504, 0.548, 
  0.03, 0.035, 1.24, "", "", "", "", "", "", "", "", "", "", "", "", "", "", 
  "", "", "", "", "", "", "", "", "", "", "", "", 75.93, 3.2866268*^7, 23.89, 
  16.8, 2.405, 1.362, 5819.495, "", 276.045, 3.94, "", "", 26.664, "", 61.15, 
  0.581}, {"AGO", "Africa", "Angola", "2020-07-04", 346., 18., 12.429, 19., 
  1., 1.286, 10.528, 0.548, 0.378, 0.578, 0.03, 0.039, 1.25, "", "", "", "", 
  "", "", "", "", "", "", "", "", "", "", "", "", "", "", "", "", "", "", "", 
  "", "", "", 75.93, 3.2866268*^7, 23.89, 16.8, 2.405, 1.362, 5819.495, "", 
  276.045, 3.94, "", "", 26.664, "", 61.15, 0.581}, 
 {"AGO", "Africa", "Angola", "2020-07-05", 346., 0., 11.286, 19., 0., 1.143, 
  10.528, 0., 0.343, 0.578, 0., 0.035, 1.26, "", "", "", "", "", "", "", "", 
  "", "", "", "", "", "", "", "", "", "", "", "", "", "", "", "", "", "", 
  75.93, 3.2866268*^7, 23.89, 16.8, 2.405, 1.362, 5819.495, "", 276.045, 
  3.94, "", "", 26.664, "", 61.15, 0.581}, {"AGO", "Africa", "Angola", 
  "2020-07-06", 346., 0., 10., 19., 0., 1.143, 10.528, 0., 0.304, 0.578, 0., 
  0.035, 1.27, "", "", "", "", "", "", "", "", "", "", "", "", "", "", "", 
  "", "", "", "", "", "", "", "", "", "", "", 75.93, 3.2866268*^7, 23.89, 
  16.8, 2.405, 1.362, 5819.495, "", 276.045, 3.94, "", "", 26.664, "", 61.15, 
  0.581}, {"AGO", "Africa", "Angola", "2020-07-07", 386., 40., 14.571, 21., 
  2., 1.143, 11.745, 1.217, 0.443, 0.639, 0.061, 0.035, 1.29, "", "", "", "", 
  "", "", "", "", "", "", "", "", "", "", "", "", "", "", "", "", "", "", "", 
  "", "", "", 75.93, 3.2866268*^7, 23.89, 16.8, 2.405, 1.362, 5819.495, "", 
  276.045, 3.94, "", "", 26.664, "", 61.15, 0.581}, 
 {"AGO", "Africa", "Angola", "2020-07-08", 386., 0., 13.571, 21., 0., 0.857, 
  11.745, 0., 0.413, 0.639, 0., 0.026, 1.29, "", "", "", "", "", "", "", "", 
  "", "", "", "", "", "", "", "", "", "", "", "", "", "", "", "", "", "", 
  75.93, 3.2866268*^7, 23.89, 16.8, 2.405, 1.362, 5819.495, "", 276.045, 
  3.94, "", "", 26.664, "", 61.15, 0.581}, {"AGO", "Africa", "Angola", 
  "2020-07-09", 396., 10., 11.571, 22., 1., 0.714, 12.049, 0.304, 0.352, 
  0.669, 0.03, 0.022, 1.3, "", "", "", "", "", "", "", "", "", "", "", "", 
  "", "", "", "", "", "", "", "", "", "", "", "", "", "", 76.39, 
  3.2866268*^7, 23.89, 16.8, 2.405, 1.362, 5819.495, "", 276.045, 3.94, "", 
  "", 26.664, "", 61.15, 0.581}, {"AGO", "Africa", "Angola", "2020-07-10", 
  458., 62., 18.571, 23., 1., 0.714, 13.935, 1.886, 0.565, 0.7, 0.03, 0.022, 
  1.31, "", "", "", "", "", "", "", "", "", "", "", "", "", "", "", "", "", 
  "", "", "", "", "", "", "", "", "", 76.39, 3.2866268*^7, 23.89, 16.8, 
  2.405, 1.362, 5819.495, "", 276.045, 3.94, "", "", 26.664, "", 61.15, 
  0.581}, {"AGO", "Africa", "Angola", "2020-07-11", 462., 4., 16.571, 23., 
  0., 0.571, 14.057, 0.122, 0.504, 0.7, 0., 0.017, 1.31, "", "", "", "", "", 
  "", "", "", "", "", "", "", "", "", "", "", "", "", "", "", "", "", "", "", 
  "", "", 76.39, 3.2866268*^7, 23.89, 16.8, 2.405, 1.362, 5819.495, "", 
  276.045, 3.94, "", "", 26.664, "", 61.15, 0.581}, 
 {"AGO", "Africa", "Angola", "2020-07-12", 506., 44., 22.857, 26., 3., 1., 
  15.396, 1.339, 0.695, 0.791, 0.091, 0.03, 1.31, "", "", "", "", "", "", "", 
  "", "", "", "", "", "", "", "", "", "", "", "", "", "", "", "", "", "", "", 
  76.39, 3.2866268*^7, 23.89, 16.8, 2.405, 1.362, 5819.495, "", 276.045, 
  3.94, "", "", 26.664, "", 61.15, 0.581}, {"AGO", "Africa", "Angola", 
  "2020-07-13", 525., 19., 25.571, 26., 0., 1., 15.974, 0.578, 0.778, 0.791, 
  0., 0.03, 1.3, "", "", "", "", "", "", "", "", "", "", "", "", "", "", "", 
  "", "", "", "", "", "", "", "", "", "", "", 76.39, 3.2866268*^7, 23.89, 
  16.8, 2.405, 1.362, 5819.495, "", 276.045, 3.94, "", "", 26.664, "", 61.15, 
  0.581}, {"AGO", "Africa", "Angola", "2020-07-14", 541., 16., 22.143, 26., 
  0., 0.714, 16.461, 0.487, 0.674, 0.791, 0., 0.022, 1.29, "", "", "", "", 
  "", "", "", "", "", "", "", "", "", "", "", "", "", "", "", "", "", "", "", 
  "", "", "", 76.39, 3.2866268*^7, 23.89, 16.8, 2.405, 1.362, 5819.495, "", 
  276.045, 3.94, "", "", 26.664, "", 61.15, 0.581}, 
 {"AGO", "Africa", "Angola", "2020-07-15", 576., 35., 27.143, 27., 1., 0.857, 
  17.526, 1.065, 0.826, 0.822, 0.03, 0.026, 1.29, "", "", "", "", "", "", "", 
  "", "", "", "", "", "", "", "", "", "", "", "", "", "", "", "", "", "", "", 
  76.39, 3.2866268*^7, 23.89, 16.8, 2.405, 1.362, 5819.495, "", 276.045, 
  3.94, "", "", 26.664, "", 61.15, 0.581}, {"AGO", "Africa", "Angola", 
  "2020-07-16", 607., 31., 30.143, 28., 1., 0.857, 18.469, 0.943, 0.917, 
  0.852, 0.03, 0.026, 1.28, "", "", "", "", "", "", "", "", "", "", "", "", 
  "", "", "", "", "", "", "", "", "", "", "", "", "", "", 76.39, 
  3.2866268*^7, 23.89, 16.8, 2.405, 1.362, 5819.495, "", 276.045, 3.94, "", 
  "", 26.664, "", 61.15, 0.581}, {"AGO", "Africa", "Angola", "2020-07-17", 
  638., 31., 25.714, 29., 1., 0.857, 19.412, 0.943, 0.782, 0.882, 0.03, 
  0.026, 1.28, "", "", "", "", "", "", "", "", "", "", "", "", "", "", "", 
  "", "", "", "", "", "", "", "", "", "", "", 76.39, 3.2866268*^7, 23.89, 
  16.8, 2.405, 1.362, 5819.495, "", 276.045, 3.94, "", "", 26.664, "", 61.15, 
  0.581}, {"AGO", "Africa", "Angola", "2020-07-18", 687., 49., 32.143, 29., 
  0., 0.857, 20.903, 1.491, 0.978, 0.882, 0., 0.026, 1.27, "", "", "", "", 
  "", "", "", "", "", "", "", "", "", "", "", "", "", "", "", "", "", "", "", 
  "", "", "", 76.39, 3.2866268*^7, 23.89, 16.8, 2.405, 1.362, 5819.495, "", 
  276.045, 3.94, "", "", 26.664, "", 61.15, 0.581}, 
 {"AGO", "Africa", "Angola", "2020-07-19", 705., 18., 28.429, 29., 0., 0.429, 
  21.451, 0.548, 0.865, 0.882, 0., 0.013, 1.26, "", "", "", "", "", "", "", 
  "", "", "", "", "", "", "", "", "", "", "", "", "", "", "", "", "", "", "", 
  76.39, 3.2866268*^7, 23.89, 16.8, 2.405, 1.362, 5819.495, "", 276.045, 
  3.94, "", "", 26.664, "", 61.15, 0.581}, {"AGO", "Africa", "Angola", 
  "2020-07-20", 749., 44., 32., 29., 0., 0.429, 22.789, 1.339, 0.974, 0.882, 
  0., 0.013, 1.26, "", "", "", "", "", "", "", "", "", "", "", "", "", "", 
  "", "", "", "", "", "", "", "", "", "", "", "", 76.39, 3.2866268*^7, 23.89, 
  16.8, 2.405, 1.362, 5819.495, "", 276.045, 3.94, "", "", 26.664, "", 61.15, 
  0.581}, {"AGO", "Africa", "Angola", "2020-07-21", 779., 30., 34., 30., 1., 
  0.571, 23.702, 0.913, 1.034, 0.913, 0.03, 0.017, 1.25, "", "", "", "", "", 
  "", "", "", "", "", "", "", "", "", "", "", "", "", "", "", "", "", "", "", 
  "", "", 76.39, 3.2866268*^7, 23.89, 16.8, 2.405, 1.362, 5819.495, "", 
  276.045, 3.94, "", "", 26.664, "", 61.15, 0.581}, 
 {"AGO", "Africa", "Angola", "2020-07-22", 812., 33., 33.714, 33., 3., 0.857, 
  24.706, 1.004, 1.026, 1.004, 0.091, 0.026, 1.24, "", "", "", "", "", "", 
  "", "", "", "", "", "", "", "", "", "", "", "", "", "", "", "", "", "", "", 
  "", 76.39, 3.2866268*^7, 23.89, 16.8, 2.405, 1.362, 5819.495, "", 276.045, 
  3.94, "", "", 26.664, "", 61.15, 0.581}, {"AGO", "Africa", "Angola", 
  "2020-07-23", 851., 39., 34.857, 33., 0., 0.714, 25.893, 1.187, 1.061, 
  1.004, 0., 0.022, 1.23, "", "", "", "", "", "", "", "", "", "", "", "", "", 
  "", "", "", "", "", "", "", "", "", "", "", "", "", 76.39, 3.2866268*^7, 
  23.89, 16.8, 2.405, 1.362, 5819.495, "", 276.045, 3.94, "", "", 26.664, "", 
  61.15, 0.581}, {"AGO", "Africa", "Angola", "2020-07-24", 880., 29., 34.571, 
  35., 2., 0.857, 26.775, 0.882, 1.052, 1.065, 0.061, 0.026, 1.23, "", "", 
  "", "", "", "", "", "", "", "", "", "", "", "", "", "", "", "", "", "", "", 
  "", "", "", "", "", 76.39, 3.2866268*^7, 23.89, 16.8, 2.405, 1.362, 
  5819.495, "", 276.045, 3.94, "", "", 26.664, "", 61.15, 0.581}, 
 {"AGO", "Africa", "Angola", "2020-07-25", 916., 36., 32.714, 39., 4., 1.429, 
  27.871, 1.095, 0.995, 1.187, 0.122, 0.043, 1.22, "", "", "", "", "", "", 
  "", "", "", "", "", "", "", "", "", "", "", "", "", "", "", "", "", "", "", 
  "", 76.39, 3.2866268*^7, 23.89, 16.8, 2.405, 1.362, 5819.495, "", 276.045, 
  3.94, "", "", 26.664, "", 61.15, 0.581}, {"AGO", "Africa", "Angola", 
  "2020-07-26", 932., 16., 32.429, 40., 1., 1.571, 28.357, 0.487, 0.987, 
  1.217, 0.03, 0.048, 1.22, "", "", "", "", "", "", "", "", "", "", "", "", 
  "", "", "", "", "", "", "", "", "", "", "", "", "", "", 76.39, 
  3.2866268*^7, 23.89, 16.8, 2.405, 1.362, 5819.495, "", 276.045, 3.94, "", 
  "", 26.664, "", 61.15, 0.581}, {"AGO", "Africa", "Angola", "2020-07-27", 
  950., 18., 28.714, 41., 1., 1.714, 28.905, 0.548, 0.874, 1.247, 0.03, 
  0.052, 1.22, "", "", "", "", "", "", "", "", "", "", "", "", "", "", "", 
  "", "", "", "", "", "", "", "", "", "", "", 76.39, 3.2866268*^7, 23.89, 
  16.8, 2.405, 1.362, 5819.495, "", 276.045, 3.94, "", "", 26.664, "", 61.15, 
  0.581}, {"AGO", "Africa", "Angola", "2020-07-28", 1000., 50., 31.571, 47., 
  6., 2.429, 30.426, 1.521, 0.961, 1.43, 0.183, 0.074, 1.22, "", "", "", "", 
  "", "", "", "", "", "", "", "", "", "", "", "", "", "", "", "", "", "", "", 
  "", "", "", 76.39, 3.2866268*^7, 23.89, 16.8, 2.405, 1.362, 5819.495, "", 
  276.045, 3.94, "", "", 26.664, "", 61.15, 0.581}, 
 {"AGO", "Africa", "Angola", "2020-07-29", 1078., 78., 38., 48., 1., 2.143, 
  32.8, 2.373, 1.156, 1.46, 0.03, 0.065, 1.22, "", "", "", "", "", "", "", 
  "", "", "", "", "", "", "", "", "", "", "", "", "", "", "", "", "", "", "", 
  76.39, 3.2866268*^7, 23.89, 16.8, 2.405, 1.362, 5819.495, "", 276.045, 
  3.94, "", "", 26.664, "", 61.15, 0.581}, {"AGO", "Africa", "Angola", 
  "2020-07-30", 1109., 31., 36.857, 51., 3., 2.571, 33.743, 0.943, 1.121, 
  1.552, 0.091, 0.078, 1.21, "", "", "", "", "", "", "", "", "", "", "", "", 
  "", "", "", "", "", "", "", "", "", "", "", "", "", "", 79.17, 
  3.2866268*^7, 23.89, 16.8, 2.405, 1.362, 5819.495, "", 276.045, 3.94, "", 
  "", 26.664, "", 61.15, 0.581}, {"AGO", "Africa", "Angola", "2020-07-31", 
  1148., 39., 38.286, 52., 1., 2.429, 34.929, 1.187, 1.165, 1.582, 0.03, 
  0.074, 1.2, "", "", "", "", "", "", "", "", "", "", "", "", "", "", "", "", 
  "", "", "", "", "", "", "", "", "", "", 79.17, 3.2866268*^7, 23.89, 16.8, 
  2.405, 1.362, 5819.495, "", 276.045, 3.94, "", "", 26.664, "", 61.15, 
  0.581}, {"AGO", "Africa", "Angola", "2020-08-01", 1164., 16., 35.429, 54., 
  2., 2.143, 35.416, 0.487, 1.078, 1.643, 0.061, 0.065, 1.2, "", "", "", "", 
  "", "", "", "", "", "", "", "", "", "", "", "", "", "", "", "", "", "", "", 
  "", "", "", 79.17, 3.2866268*^7, 23.89, 16.8, 2.405, 1.362, 5819.495, "", 
  276.045, 3.94, "", "", 26.664, "", 61.15, 0.581}, 
 {"AGO", "Africa", "Angola", "2020-08-02", 1199., 35., 38.143, 55., 1., 
  2.143, 36.481, 1.065, 1.161, 1.673, 0.03, 0.065, 1.2, "", "", "", "", "", 
  "", "", "", "", "", "", "", "", "", "", "", "", "", "", "", "", "", "", "", 
  "", "", 79.17, 3.2866268*^7, 23.89, 16.8, 2.405, 1.362, 5819.495, "", 
  276.045, 3.94, "", "", 26.664, "", 61.15, 0.581}, 
 {"AGO", "Africa", "Angola", "2020-08-03", 1280., 81., 47.143, 58., 3., 
  2.429, 38.946, 2.465, 1.434, 1.765, 0.091, 0.074, 1.2, "", "", "", "", "", 
  "", "", "", "", "", "", "", "", "", "", "", "", "", "", "", "", "", "", "", 
  "", "", 79.17, 3.2866268*^7, 23.89, 16.8, 2.405, 1.362, 5819.495, "", 
  276.045, 3.94, "", "", 26.664, "", 61.15, 0.581}, 
 {"AGO", "Africa", "Angola", "2020-08-04", 1344., 64., 49.143, 59., 1., 
  1.714, 40.893, 1.947, 1.495, 1.795, 0.03, 0.052, 1.19, "", "", "", "", "", 
  "", "", "", "", "", "", "", "", "", "", "", "", "", "", "", "", "", "", "", 
  "", "", 79.17, 3.2866268*^7, 23.89, 16.8, 2.405, 1.362, 5819.495, "", 
  276.045, 3.94, "", "", 26.664, "", 61.15, 0.581}, 
 {"AGO", "Africa", "Angola", "2020-08-05", 1395., 51., 45.286, 62., 3., 2., 
  42.445, 1.552, 1.378, 1.886, 0.091, 0.061, 1.18, "", "", "", "", "", "", 
  "", "", "", "", "", "", "", "", "", "", "", "", "", "", "", "", "", "", "", 
  "", 79.17, 3.2866268*^7, 23.89, 16.8, 2.405, 1.362, 5819.495, "", 276.045, 
  3.94, "", "", 26.664, "", 61.15, 0.581}, {"AGO", "Africa", "Angola", 
  "2020-08-06", 1483., 88., 53.429, 64., 2., 1.857, 45.122, 2.678, 1.626, 
  1.947, 0.061, 0.057, 1.18, "", "", "", "", "", "", "", "", "", "", "", "", 
  "", "", "", "", "", "", "", "", "", "", "", "", "", "", 79.17, 
  3.2866268*^7, 23.89, 16.8, 2.405, 1.362, 5819.495, "", 276.045, 3.94, "", 
  "", 26.664, "", 61.15, 0.581}, {"AGO", "Africa", "Angola", "2020-08-07", 
  1538., 55., 55.714, 67., 3., 2.143, 46.796, 1.673, 1.695, 2.039, 0.091, 
  0.065, 1.16, "", "", "", "", "", "", "", "", "", "", "", "", "", "", "", 
  "", "", "", "", "", "", "", "", "", "", "", 79.17, 3.2866268*^7, 23.89, 
  16.8, 2.405, 1.362, 5819.495, "", 276.045, 3.94, "", "", 26.664, "", 61.15, 
  0.581}, {"AGO", "Africa", "Angola", "2020-08-08", 1572., 34., 58.286, 70., 
  3., 2.286, 47.83, 1.034, 1.773, 2.13, 0.091, 0.07, 1.15, "", "", "", "", 
  "", "", "", "", "", "", "", "", "", "", "", "", "", "", "", "", "", "", "", 
  "", "", "", 79.17, 3.2866268*^7, 23.89, 16.8, 2.405, 1.362, 5819.495, "", 
  276.045, 3.94, "", "", 26.664, "", 61.15, 0.581}, 
 {"AGO", "Africa", "Angola", "2020-08-09", 1672., 100., 67.571, 75., 5., 
  2.857, 50.873, 3.043, 2.056, 2.282, 0.152, 0.087, 1.14, "", "", "", "", "", 
  "", "", "", "", "", "", "", "", "", "", "", "", "", "", "", "", "", "", "", 
  "", "", 79.17, 3.2866268*^7, 23.89, 16.8, 2.405, 1.362, 5819.495, "", 
  276.045, 3.94, "", "", 26.664, "", 61.15, 0.581}, 
 {"AGO", "Africa", "Angola", "2020-08-10", 1679., 7., 57., 78., 3., 2.857, 
  51.086, 0.213, 1.734, 2.373, 0.091, 0.087, 1.13, "", "", "", "", "", "", 
  "", "", "", "", "", "", "", "", "", "", "", "", "", "", "", "", "", "", "", 
  "", 79.17, 3.2866268*^7, 23.89, 16.8, 2.405, 1.362, 5819.495, "", 276.045, 
  3.94, "", "", 26.664, "", 61.15, 0.581}, {"AGO", "Africa", "Angola", 
  "2020-08-11", 1735., 56., 55.857, 80., 2., 3., 52.79, 1.704, 1.7, 2.434, 
  0.061, 0.091, 1.12, "", "", "", "", "", "", "", "", "", "", "", "", "", "", 
  "", "", "", "", "", "", "", "", "", "", "", "", 79.17, 3.2866268*^7, 23.89, 
  16.8, 2.405, 1.362, 5819.495, "", 276.045, 3.94, "", "", 26.664, "", 61.15, 
  0.581}, {"AGO", "Africa", "Angola", "2020-08-12", 1762., 27., 52.429, 80., 
  0., 2.571, 53.611, 0.822, 1.595, 2.434, 0., 0.078, 1.11, "", "", "", "", 
  "", "", "", "", "", "", "", "", "", "", "", "", "", "", "", "", "", "", "", 
  "", "", "", 79.17, 3.2866268*^7, 23.89, 16.8, 2.405, 1.362, 5819.495, "", 
  276.045, 3.94, "", "", 26.664, "", 61.15, 0.581}, 
 {"AGO", "Africa", "Angola", "2020-08-13", 1815., 53., 47.429, 80., 0., 
  2.286, 55.224, 1.613, 1.443, 2.434, 0., 0.07, 1.1, "", "", "", "", "", "", 
  "", "", "", "", "", "", "", "", "", "", "", "", "", "", "", "", "", "", "", 
  "", 79.17, 3.2866268*^7, 23.89, 16.8, 2.405, 1.362, 5819.495, "", 276.045, 
  3.94, "", "", 26.664, "", 61.15, 0.581}, {"AGO", "Africa", "Angola", 
  "2020-08-14", 1852., 37., 44.857, 86., 6., 2.714, 56.35, 1.126, 1.365, 
  2.617, 0.183, 0.083, 1.1, "", "", "", "", "", "", "", "", "", "", "", "", 
  "", "", "", "", "", "", "", "", "", "", "", "", "", "", 79.17, 
  3.2866268*^7, 23.89, 16.8, 2.405, 1.362, 5819.495, "", 276.045, 3.94, "", 
  "", 26.664, "", 61.15, 0.581}, {"AGO", "Africa", "Angola", "2020-08-15", 
  1879., 27., 43.857, 86., 0., 2.286, 57.171, 0.822, 1.334, 2.617, 0., 0.07, 
  1.09, "", "", "", "", "", "", "", "", "", "", "", "", "", "", "", "", "", 
  "", "", "", "", "", "", "", "", "", 79.17, 3.2866268*^7, 23.89, 16.8, 
  2.405, 1.362, 5819.495, "", 276.045, 3.94, "", "", 26.664, "", 61.15, 
  0.581}, {"AGO", "Africa", "Angola", "2020-08-16", 1906., 27., 33.429, 88., 
  2., 1.857, 57.993, 0.822, 1.017, 2.678, 0.061, 0.057, 1.09, "", "", "", "", 
  "", "", "", "", "", "", "", "", "", "", "", "", "", "", "", "", "", "", "", 
  "", "", "", 79.17, 3.2866268*^7, 23.89, 16.8, 2.405, 1.362, 5819.495, "", 
  276.045, 3.94, "", "", 26.664, "", 61.15, 0.581}, 
 {"AGO", "Africa", "Angola", "2020-08-17", 1935., 29., 36.571, 88., 0., 
  1.429, 58.875, 0.882, 1.113, 2.678, 0., 0.043, 1.09, "", "", "", "", "", 
  "", "", "", "", "", "", "", "", "", "", "", "", "", "", "", "", "", "", "", 
  "", "", 79.17, 3.2866268*^7, 23.89, 16.8, 2.405, 1.362, 5819.495, "", 
  276.045, 3.94, "", "", 26.664, "", 61.15, 0.581}, 
 {"AGO", "Africa", "Angola", "2020-08-18", 1966., 31., 33., 90., 2., 1.429, 
  59.818, 0.943, 1.004, 2.738, 0.061, 0.043, 1.1, "", "", "", "", "", "", "", 
  "", "", "", "", "", "", "", "", "", "", "", "", "", "", "", "", "", "", "", 
  79.17, 3.2866268*^7, 23.89, 16.8, 2.405, 1.362, 5819.495, "", 276.045, 
  3.94, "", "", 26.664, "", 61.15, 0.581}, {"AGO", "Africa", "Angola", 
  "2020-08-19", 2015., 49., 36.143, 92., 2., 1.714, 61.309, 1.491, 1.1, 
  2.799, 0.061, 0.052, 1.1, "", "", "", "", "", "", "", "", "", "", "", "", 
  "", "", "", "", "", "", "", "", "", "", "", "", "", "", 79.17, 
  3.2866268*^7, 23.89, 16.8, 2.405, 1.362, 5819.495, "", 276.045, 3.94, "", 
  "", 26.664, "", 61.15, 0.581}, {"AGO", "Africa", "Angola", "2020-08-20", 
  2044., 29., 32.714, 93., 1., 1.857, 62.191, 0.882, 0.995, 2.83, 0.03, 
  0.057, 1.1, "", "", "", "", "", "", "", "", "", "", "", "", "", "", "", "", 
  "", "", "", "", "", "", "", "", "", "", 79.17, 3.2866268*^7, 23.89, 16.8, 
  2.405, 1.362, 5819.495, "", 276.045, 3.94, "", "", 26.664, "", 61.15, 
  0.581}, {"AGO", "Africa", "Angola", "2020-08-21", 2068., 24., 30.857, 94., 
  1., 1.143, 62.922, 0.73, 0.939, 2.86, 0.03, 0.035, 1.11, "", "", "", "", 
  "", "", "", "", "", "", "", "", "", "", "", "", "", "", "", "", "", "", "", 
  "", "", "", 76.39, 3.2866268*^7, 23.89, 16.8, 2.405, 1.362, 5819.495, "", 
  276.045, 3.94, "", "", 26.664, "", 61.15, 0.581}, 
 {"AGO", "Africa", "Angola", "2020-08-22", 2134., 66., 36.429, 94., 0., 
  1.143, 64.93, 2.008, 1.108, 2.86, 0., 0.035, 1.12, "", "", "", "", "", "", 
  "", "", "", "", "", "", "", "", "", "", "", "", "", "", "", "", "", "", "", 
  "", 76.39, 3.2866268*^7, 23.89, 16.8, 2.405, 1.362, 5819.495, "", 276.045, 
  3.94, "", "", 26.664, "", 61.15, 0.581}, {"AGO", "Africa", "Angola", 
  "2020-08-23", 2171., 37., 37.857, 96., 2., 1.143, 66.056, 1.126, 1.152, 
  2.921, 0.061, 0.035, 1.12, "", "", "", "", "", "", "", "", "", "", "", "", 
  "", "", "", "", "", "", "", "", "", "", "", "", "", "", 76.39, 
  3.2866268*^7, 23.89, 16.8, 2.405, 1.362, 5819.495, "", 276.045, 3.94, "", 
  "", 26.664, "", 61.15, 0.581}, {"AGO", "Africa", "Angola", "2020-08-24", 
  2222., 51., 41., 100., 4., 1.714, 67.607, 1.552, 1.247, 3.043, 0.122, 
  0.052, 1.13, "", "", "", "", "", "", "", "", "", "", "", "", "", "", "", 
  "", "", "", "", "", "", "", "", "", "", "", 76.39, 3.2866268*^7, 23.89, 
  16.8, 2.405, 1.362, 5819.495, "", 276.045, 3.94, "", "", 26.664, "", 61.15, 
  0.581}, {"AGO", "Africa", "Angola", "2020-08-25", 2283., 61., 45.286, 102., 
  2., 1.714, 69.463, 1.856, 1.378, 3.103, 0.061, 0.052, 1.13, "", "", "", "", 
  "", "", "", "", "", "", "", "", "", "", "", "", "", "", "", "", "", "", "", 
  "", "", "", 76.39, 3.2866268*^7, 23.89, 16.8, 2.405, 1.362, 5819.495, "", 
  276.045, 3.94, "", "", 26.664, "", 61.15, 0.581}, 
 {"AGO", "Africa", "Angola", "2020-08-26", 2332., 49., 45.286, 103., 1., 
  1.571, 70.954, 1.491, 1.378, 3.134, 0.03, 0.048, 1.13, "", "", "", "", "", 
  "", "", "", "", "", "", "", "", "", "", "", "", "", "", "", "", "", "", "", 
  "", "", 76.39, 3.2866268*^7, 23.89, 16.8, 2.405, 1.362, 5819.495, "", 
  276.045, 3.94, "", "", 26.664, "", 61.15, 0.581}, 
 {"AGO", "Africa", "Angola", "2020-08-27", 2415., 83., 53., 105., 2., 1.714, 
  73.48, 2.525, 1.613, 3.195, 0.061, 0.052, 1.14, "", "", "", "", "", "", "", 
  "", "", "", "", "", "", "", "", "", "", "", "", "", "", "", "", "", "", "", 
  76.39, 3.2866268*^7, 23.89, 16.8, 2.405, 1.362, 5819.495, "", 276.045, 
  3.94, "", "", 26.664, "", 61.15, 0.581}, {"AGO", "Africa", "Angola", 
  "2020-08-28", 2471., 56., 57.571, 106., 1., 1.714, 75.183, 1.704, 1.752, 
  3.225, 0.03, 0.052, 1.14, "", "", "", "", "", "", "", "", "", "", "", "", 
  "", "", "", "", "", "", "", "", "", "", "", "", "", "", 76.39, 
  3.2866268*^7, 23.89, 16.8, 2.405, 1.362, 5819.495, "", 276.045, 3.94, "", 
  "", 26.664, "", 61.15, 0.581}, {"AGO", "Africa", "Angola", "2020-08-29", 
  2551., 80., 59.571, 107., 1., 1.857, 77.618, 2.434, 1.813, 3.256, 0.03, 
  0.057, 1.14, "", "", "", "", "", "", "", "", "", "", "", "", "", "", "", 
  "", "", "", "", "", "", "", "", "", "", "", 76.39, 3.2866268*^7, 23.89, 
  16.8, 2.405, 1.362, 5819.495, "", 276.045, 3.94, "", "", 26.664, "", 61.15, 
  0.581}, {"AGO", "Africa", "Angola", "2020-08-30", 2624., 73., 64.714, 107., 
  0., 1.571, 79.839, 2.221, 1.969, 3.256, 0., 0.048, 1.13, "", "", "", "", 
  "", "", "", "", "", "", "", "", "", "", "", "", "", "", "", "", "", "", "", 
  "", "", "", 76.39, 3.2866268*^7, 23.89, 16.8, 2.405, 1.362, 5819.495, "", 
  276.045, 3.94, "", "", 26.664, "", 61.15, 0.581}, 
 {"AGO", "Africa", "Angola", "2020-08-31", 2654., 30., 61.714, 108., 1., 
  1.143, 80.751, 0.913, 1.878, 3.286, 0.03, 0.035, 1.13, "", "", "", "", "", 
  "", "", "", "", "", "", "", "", "", "", "", "", "", "", "", "", "", "", "", 
  "", "", 76.39, 3.2866268*^7, 23.89, 16.8, 2.405, 1.362, 5819.495, "", 
  276.045, 3.94, "", "", 26.664, "", 61.15, 0.581}, 
 {"AGO", "Africa", "Angola", "2020-09-01", 2729., 75., 63.714, 109., 1., 1., 
  83.033, 2.282, 1.939, 3.316, 0.03, 0.03, 1.13, "", "", "", "", "", "", "", 
  "", "", "", "", "", "", "", "", "", "", "", "", "", "", "", "", "", "", "", 
  81.02, 3.2866268*^7, 23.89, 16.8, 2.405, 1.362, 5819.495, "", 276.045, 
  3.94, "", "", 26.664, "", 61.15, 0.581}, {"AGO", "Africa", "Angola", 
  "2020-09-02", 2777., 48., 63.571, 112., 3., 1.286, 84.494, 1.46, 1.934, 
  3.408, 0.091, 0.039, 1.12, "", "", "", "", "", "", "", "", "", "", "", "", 
  "", "", "", "", "", "", "", "", "", "", "", "", "", "", 81.02, 
  3.2866268*^7, 23.89, 16.8, 2.405, 1.362, 5819.495, "", 276.045, 3.94, "", 
  "", 26.664, "", 61.15, 0.581}, {"AGO", "Africa", "Angola", "2020-09-03", 
  2805., 28., 55.714, 113., 1., 1.143, 85.346, 0.852, 1.695, 3.438, 0.03, 
  0.035, 1.12, "", "", "", "", "", "", "", "", "", "", "", "", "", "", "", 
  "", "", "", "", "", "", "", "", "", "", "", 81.02, 3.2866268*^7, 23.89, 
  16.8, 2.405, 1.362, 5819.495, "", 276.045, 3.94, "", "", 26.664, "", 61.15, 
  0.581}, {"AGO", "Africa", "Angola", "2020-09-04", 2876., 71., 57.857, 115., 
  2., 1.286, 87.506, 2.16, 1.76, 3.499, 0.061, 0.039, 1.13, "", "", "", "", 
  "", "", "", "", "", "", "", "", "", "", "", "", "", "", "", "", "", "", "", 
  "", "", "", 81.02, 3.2866268*^7, 23.89, 16.8, 2.405, 1.362, 5819.495, "", 
  276.045, 3.94, "", "", 26.664, "", 61.15, 0.581}, 
 {"AGO", "Africa", "Angola", "2020-09-05", 2935., 59., 54.857, 117., 2., 
  1.429, 89.301, 1.795, 1.669, 3.56, 0.061, 0.043, 1.13, "", "", "", "", "", 
  "", "", "", "", "", "", "", "", "", "", "", "", "", "", "", "", "", "", "", 
  "", "", 81.02, 3.2866268*^7, 23.89, 16.8, 2.405, 1.362, 5819.495, "", 
  276.045, 3.94, "", "", 26.664, "", 61.15, 0.581}, 
 {"AGO", "Africa", "Angola", "2020-09-06", 2965., 30., 48.714, 117., 0., 
  1.429, 90.214, 0.913, 1.482, 3.56, 0., 0.043, 1.13, "", "", "", "", "", "", 
  "", "", "", "", "", "", "", "", "", "", "", "", "", "", "", "", "", "", "", 
  "", 81.02, 3.2866268*^7, 23.89, 16.8, 2.405, 1.362, 5819.495, "", 276.045, 
  3.94, "", "", 26.664, "", 61.15, 0.581}, {"AGO", "Africa", "Angola", 
  "2020-09-07", 2981., 16., 46.714, 120., 3., 1.714, 90.701, 0.487, 1.421, 
  3.651, 0.091, 0.052, 1.13, "", "", "", "", "", "", "", "", "", "", "", "", 
  "", "", "", "", "", "", "", "", "", "", "", "", "", "", 81.02, 
  3.2866268*^7, 23.89, 16.8, 2.405, 1.362, 5819.495, "", 276.045, 3.94, "", 
  "", 26.664, "", 61.15, 0.581}, {"AGO", "Africa", "Angola", "2020-09-08", 
  3033., 52., 43.429, 124., 4., 2.143, 92.283, 1.582, 1.321, 3.773, 0.122, 
  0.065, 1.14, "", "", "", "", "", "", "", "", "", "", "", "", "", "", "", 
  "", "", "", "", "", "", "", "", "", "", "", 81.02, 3.2866268*^7, 23.89, 
  16.8, 2.405, 1.362, 5819.495, "", 276.045, 3.94, "", "", 26.664, "", 61.15, 
  0.581}, {"AGO", "Africa", "Angola", "2020-09-09", 3092., 59., 45., 126., 
  2., 2., 94.078, 1.795, 1.369, 3.834, 0.061, 0.061, 1.15, "", "", "", "", 
  "", "", "", "", "", "", "", "", "", "", "", "", "", "", "", "", "", "", "", 
  "", "", "", 81.02, 3.2866268*^7, 23.89, 16.8, 2.405, 1.362, 5819.495, "", 
  276.045, 3.94, "", "", 26.664, "", 61.15, 0.581}, 
 {"AGO", "Africa", "Angola", "2020-09-10", 3217., 125., 58.857, 130., 4., 
  2.429, 97.882, 3.803, 1.791, 3.955, 0.122, 0.074, 1.16, "", "", "", "", "", 
  "", "", "", "", "", "", "", "", "", "", "", "", "", "", "", "", "", "", "", 
  "", "", 81.02, 3.2866268*^7, 23.89, 16.8, 2.405, 1.362, 5819.495, "", 
  276.045, 3.94, "", "", 26.664, "", 61.15, 0.581}, 
 {"AGO", "Africa", "Angola", "2020-09-11", 3279., 62., 57.571, 131., 1., 
  2.286, 99.768, 1.886, 1.752, 3.986, 0.03, 0.07, 1.16, "", "", "", "", "", 
  "", "", "", "", "", "", "", "", "", "", "", "", "", "", "", "", "", "", "", 
  "", "", 81.02, 3.2866268*^7, 23.89, 16.8, 2.405, 1.362, 5819.495, "", 
  276.045, 3.94, "", "", 26.664, "", 61.15, 0.581}, 
 {"AGO", "Africa", "Angola", "2020-09-12", 3335., 56., 57.143, 132., 1., 
  2.143, 101.472, 1.704, 1.739, 4.016, 0.03, 0.065, 1.16, "", "", "", "", "", 
  "", "", "", "", "", "", "", "", "", "", "", "", "", "", "", "", "", "", "", 
  "", "", 81.02, 3.2866268*^7, 23.89, 16.8, 2.405, 1.362, 5819.495, "", 
  276.045, 3.94, "", "", 26.664, "", 61.15, 0.581}, 
 {"AGO", "Africa", "Angola", "2020-09-13", 3388., 53., 60.429, 134., 2., 
  2.429, 103.084, 1.613, 1.839, 4.077, 0.061, 0.074, 1.17, "", "", "", "", 
  "", "", "", "", "", "", "", "", "", "", "", "", "", "", "", "", "", "", "", 
  "", "", "", 81.02, 3.2866268*^7, 23.89, 16.8, 2.405, 1.362, 5819.495, "", 
  276.045, 3.94, "", "", 26.664, "", 61.15, 0.581}, 
 {"AGO", "Africa", "Angola", "2020-09-14", 3439., 51., 65.429, 136., 2., 
  2.286, 104.636, 1.552, 1.991, 4.138, 0.061, 0.07, 1.17, "", "", "", "", "", 
  "", "", "", "", "", "", "", "", "", "", "", "", "", "", "", "", "", "", "", 
  "", "", 81.02, 3.2866268*^7, 23.89, 16.8, 2.405, 1.362, 5819.495, "", 
  276.045, 3.94, "", "", 26.664, "", 61.15, 0.581}, 
 {"AGO", "Africa", "Angola", "2020-09-15", 3569., 130., 76.571, 139., 3., 
  2.143, 108.592, 3.955, 2.33, 4.229, 0.091, 0.065, 1.18, "", "", "", "", "", 
  "", "", "", "", "", "", "", "", "", "", "", "", "", "", "", "", "", "", "", 
  "", "", 81.02, 3.2866268*^7, 23.89, 16.8, 2.405, 1.362, 5819.495, "", 
  276.045, 3.94, "", "", 26.664, "", 61.15, 0.581}, 
 {"AGO", "Africa", "Angola", "2020-09-16", 3675., 106., 83.286, 143., 4., 
  2.429, 111.817, 3.225, 2.534, 4.351, 0.122, 0.074, 1.18, "", "", "", "", 
  "", "", "", "", "", "", "", "", "", "", "", "", "", "", "", "", "", "", "", 
  "", "", "", 75., 3.2866268*^7, 23.89, 16.8, 2.405, 1.362, 5819.495, "", 
  276.045, 3.94, "", "", 26.664, "", 61.15, 0.581}, 
 {"AGO", "Africa", "Angola", "2020-09-17", 3789., 114., 81.714, 144., 1., 2., 
  115.285, 3.469, 2.486, 4.381, 0.03, 0.061, 1.17, "", "", "", "", "", "", 
  "", "", "", "", "", "", "", "", "", "", "", "", "", "", "", "", "", "", "", 
  "", 75., 3.2866268*^7, 23.89, 16.8, 2.405, 1.362, 5819.495, "", 276.045, 
  3.94, "", "", 26.664, "", 61.15, 0.581}, {"AGO", "Africa", "Angola", 
  "2020-09-18", 3848., 59., 81.286, 147., 3., 2.286, 117.081, 1.795, 2.473, 
  4.473, 0.091, 0.07, 1.17, "", "", "", "", "", "", "", "", "", "", "", "", 
  "", "", "", "", "", "", "", "", "", "", "", "", "", "", 75., 3.2866268*^7, 
  23.89, 16.8, 2.405, 1.362, 5819.495, "", 276.045, 3.94, "", "", 26.664, "", 
  61.15, 0.581}, {"AGO", "Africa", "Angola", "2020-09-19", 3901., 53., 
  80.857, 147., 0., 2.143, 118.693, 1.613, 2.46, 4.473, 0., 0.065, 1.17, "", 
  "", "", "", "", "", "", "", "", "", "", "", "", "", "", "", "", "", "", "", 
  "", "", "", "", "", "", 75., 3.2866268*^7, 23.89, 16.8, 2.405, 1.362, 
  5819.495, "", 276.045, 3.94, "", "", 26.664, "", 61.15, 0.581}, 
 {"AGO", "Africa", "Angola", "2020-09-20", 3991., 90., 86.143, 152., 5., 
  2.571, 121.431, 2.738, 2.621, 4.625, 0.152, 0.078, 1.17, "", "", "", "", 
  "", "", "", "", "", "", "", "", "", "", "", "", "", "", "", "", "", "", "", 
  "", "", "", 75., 3.2866268*^7, 23.89, 16.8, 2.405, 1.362, 5819.495, "", 
  276.045, 3.94, "", "", 26.664, "", 61.15, 0.581}, 
 {"AGO", "Africa", "Angola", "2020-09-21", 4117., 126., 96.857, 154., 2., 
  2.571, 125.265, 3.834, 2.947, 4.686, 0.061, 0.078, 1.17, "", "", "", "", 
  "", "", "", "", "", "", "", "", "", "", "", "", "", "", "", "", "", "", "", 
  "", "", "", 75., 3.2866268*^7, 23.89, 16.8, 2.405, 1.362, 5819.495, "", 
  276.045, 3.94, "", "", 26.664, "", 61.15, 0.581}, 
 {"AGO", "Africa", "Angola", "2020-09-22", 4236., 119., 95.286, 155., 1., 
  2.286, 128.886, 3.621, 2.899, 4.716, 0.03, 0.07, 1.17, "", "", "", "", "", 
  "", "", "", "", "", "", "", "", "", "", "", "", "", "", "", "", "", "", "", 
  "", "", 75., 3.2866268*^7, 23.89, 16.8, 2.405, 1.362, 5819.495, "", 
  276.045, 3.94, "", "", 26.664, "", 61.15, 0.581}, 
 {"AGO", "Africa", "Angola", "2020-09-23", 4363., 127., 98.286, 159., 4., 
  2.286, 132.75, 3.864, 2.99, 4.838, 0.122, 0.07, 1.17, "", "", "", "", "", 
  "", "", "", "", "", "", "", "", "", "", "", "", "", "", "", "", "", "", "", 
  "", "", 75., 3.2866268*^7, 23.89, 16.8, 2.405, 1.362, 5819.495, "", 
  276.045, 3.94, "", "", 26.664, "", 61.15, 0.581}, 
 {"AGO", "Africa", "Angola", "2020-09-24", 4475., 112., 98., 162., 3., 2.571, 
  136.158, 3.408, 2.982, 4.929, 0.091, 0.078, 1.16, "", "", "", "", "", "", 
  "", "", "", "", "", "", "", "", "", "", "", "", "", "", "", "", "", "", "", 
  "", 75., 3.2866268*^7, 23.89, 16.8, 2.405, 1.362, 5819.495, "", 276.045, 
  3.94, "", "", 26.664, "", 61.15, 0.581}, {"AGO", "Africa", "Angola", 
  "2020-09-25", 4590., 115., 106., 167., 5., 2.857, 139.657, 3.499, 3.225, 
  5.081, 0.152, 0.087, 1.16, "", "", "", "", "", "", "", "", "", "", "", "", 
  "", "", "", "", "", "", "", "", "", "", "", "", "", "", 75., 3.2866268*^7, 
  23.89, 16.8, 2.405, 1.362, 5819.495, "", 276.045, 3.94, "", "", 26.664, "", 
  61.15, 0.581}, {"AGO", "Africa", "Angola", "2020-09-26", 4672., 82., 
  110.143, 171., 4., 3.429, 142.152, 2.495, 3.351, 5.203, 0.122, 0.104, 1.15, 
  "", "", "", "", "", "", "", "", "", "", "", "", "", "", "", "", "", "", "", 
  "", "", "", "", "", "", "", 75., 3.2866268*^7, 23.89, 16.8, 2.405, 1.362, 
  5819.495, "", 276.045, 3.94, "", "", 26.664, "", 61.15, 0.581}, 
 {"AGO", "Africa", "Angola", "2020-09-27", 4718., 46., 103.857, 174., 3., 
  3.143, 143.551, 1.4, 3.16, 5.294, 0.091, 0.096, 1.15, "", "", "", "", "", 
  "", "", "", "", "", "", "", "", "", "", "", "", "", "", "", "", "", "", "", 
  "", "", 75., 3.2866268*^7, 23.89, 16.8, 2.405, 1.362, 5819.495, "", 
  276.045, 3.94, "", "", 26.664, "", 61.15, 0.581}, 
 {"AGO", "Africa", "Angola", "2020-09-28", 4797., 79., 97.143, 176., 2., 
  3.143, 145.955, 2.404, 2.956, 5.355, 0.061, 0.096, 1.15, "", "", "", "", 
  "", "", "", "", "", "", "", "", "", "", "", "", "", "", "", "", "", "", "", 
  "", "", "", 75., 3.2866268*^7, 23.89, 16.8, 2.405, 1.362, 5819.495, "", 
  276.045, 3.94, "", "", 26.664, "", 61.15, 0.581}, 
 {"AGO", "Africa", "Angola", "2020-09-29", 4905., 108., 95.571, 179., 3., 
  3.429, 149.241, 3.286, 2.908, 5.446, 0.091, 0.104, 1.15, "", "", "", "", 
  "", "", "", "", "", "", "", "", "", "", "", "", "", "", "", "", "", "", "", 
  "", "", "", 75., 3.2866268*^7, 23.89, 16.8, 2.405, 1.362, 5819.495, "", 
  276.045, 3.94, "", "", 26.664, "", 61.15, 0.581}, 
 {"AGO", "Africa", "Angola", "2020-09-30", 4972., 67., 87., 183., 4., 3.429, 
  151.28, 2.039, 2.647, 5.568, 0.122, 0.104, 1.15, "", "", "", "", "", "", 
  "", "", "", "", "", "", "", "", "", "", "", "", "", "", "", "", "", "", "", 
  "", 75., 3.2866268*^7, 23.89, 16.8, 2.405, 1.362, 5819.495, "", 276.045, 
  3.94, "", "", 26.664, "", 61.15, 0.581}, {"AGO", "Africa", "Angola", 
  "2020-10-01", 5114., 142., 91.286, 185., 2., 3.286, 155.6, 4.321, 2.777, 
  5.629, 0.061, 0.1, 1.16, "", "", "", "", "", "", "", "", "", "", "", "", 
  "", "", "", "", "", "", "", "", "", "", "", "", "", "", 75., 3.2866268*^7, 
  23.89, 16.8, 2.405, 1.362, 5819.495, "", 276.045, 3.94, "", "", 26.664, "", 
  61.15, 0.581}, {"AGO", "Africa", "Angola", "2020-10-02", 5211., 97., 
  88.714, 189., 4., 3.143, 158.552, 2.951, 2.699, 5.751, 0.122, 0.096, 1.16, 
  "", "", "", "", "", "", "", "", "", "", "", "", "", "", "", "", "", "", "", 
  "", "", "", "", "", "", "", 75., 3.2866268*^7, 23.89, 16.8, 2.405, 1.362, 
  5819.495, "", 276.045, 3.94, "", "", 26.664, "", 61.15, 0.581}, 
 {"AGO", "Africa", "Angola", "2020-10-03", 5370., 159., 99.714, 193., 4., 
  3.143, 163.389, 4.838, 3.034, 5.872, 0.122, 0.096, 1.16, "", "", "", "", 
  "", "", "", "", "", "", "", "", "", "", "", "", "", "", "", "", "", "", "", 
  "", "", "", 75., 3.2866268*^7, 23.89, 16.8, 2.405, 1.362, 5819.495, "", 
  276.045, 3.94, "", "", 26.664, "", 61.15, 0.581}, 
 {"AGO", "Africa", "Angola", "2020-10-04", 5402., 32., 97.714, 195., 2., 3., 
  164.363, 0.974, 2.973, 5.933, 0.061, 0.091, 1.16, "", "", "", "", "", "", 
  "", "", "", "", "", "", "", "", "", "", "", "", "", "", "", "", "", "", "", 
  "", 75., 3.2866268*^7, 23.89, 16.8, 2.405, 1.362, 5819.495, "", 276.045, 
  3.94, "", "", 26.664, "", 61.15, 0.581}, {"AGO", "Africa", "Angola", 
  "2020-10-05", 5530., 128., 104.714, 199., 4., 3.286, 168.258, 3.895, 3.186, 
  6.055, 0.122, 0.1, 1.17, "", "", "", "", "", "", "", "", "", "", "", "", 
  "", "", "", "", "", "", "", "", "", "", "", "", "", "", 71.3, 3.2866268*^7, 
  23.89, 16.8, 2.405, 1.362, 5819.495, "", 276.045, 3.94, "", "", 26.664, "", 
  61.15, 0.581}, {"AGO", "Africa", "Angola", "2020-10-06", 5725., 195., 
  117.143, 211., 12., 4.571, 174.191, 5.933, 3.564, 6.42, 0.365, 0.139, 1.17, 
  "", "", "", "", "", "", "", "", "", "", "", "", "", "", "", "", "", "", "", 
  "", "", "", "", "", "", "", 71.3, 3.2866268*^7, 23.89, 16.8, 2.405, 1.362, 
  5819.495, "", 276.045, 3.94, "", "", 26.664, "", 61.15, 0.581}, 
 {"AGO", "Africa", "Angola", "2020-10-07", 5725., 0., 107.571, 211., 0., 4., 
  174.191, 0., 3.273, 6.42, 0., 0.122, 1.17, "", "", "", "", "", "", "", "", 
  "", "", "", "", "", "", "", "", "", "", "", "", "", "", "", "", "", "", 
  71.3, 3.2866268*^7, 23.89, 16.8, 2.405, 1.362, 5819.495, "", 276.045, 3.94, 
  "", "", 26.664, "", 61.15, 0.581}, {"AGO", "Africa", "Angola", 
  "2020-10-08", 5958., 233., 120.571, 208., -3., 3.286, 181.28, 7.089, 3.669, 
  6.329, -0.091, 0.1, 1.17, "", "", "", "", "", "", "", "", "", "", "", "", 
  "", "", "", "", "", "", "", "", "", "", "", "", "", "", 71.3, 3.2866268*^7, 
  23.89, 16.8, 2.405, 1.362, 5819.495, "", 276.045, 3.94, "", "", 26.664, "", 
  61.15, 0.581}, {"AGO", "Africa", "Angola", "2020-10-09", 6031., 73., 
  117.143, 212., 4., 3.286, 183.501, 2.221, 3.564, 6.45, 0.122, 0.1, 1.17, 
  "", "", "", "", "", "", "", "", "", "", "", "", "", "", "", "", "", "", "", 
  "", "", "", "", "", "", "", 71.3, 3.2866268*^7, 23.89, 16.8, 2.405, 1.362, 
  5819.495, "", 276.045, 3.94, "", "", 26.664, "", 61.15, 0.581}, 
 {"AGO", "Africa", "Angola", "2020-10-10", 6246., 215., 125.143, 218., 6., 
  3.571, 190.043, 6.542, 3.808, 6.633, 0.183, 0.109, 1.18, "", "", "", "", 
  "", "", "", "", "", "", "", "", "", "", "", "", "", "", "", "", "", "", "", 
  "", "", "", 71.3, 3.2866268*^7, 23.89, 16.8, 2.405, 1.362, 5819.495, "", 
  276.045, 3.94, "", "", 26.664, "", 61.15, 0.581}, 
 {"AGO", "Africa", "Angola", "2020-10-11", 6366., 120., 137.714, 218., 0., 
  3.286, 193.694, 3.651, 4.19, 6.633, 0., 0.1, 1.18, "", "", "", "", "", "", 
  "", "", "", "", "", "", "", "", "", "", "", "", "", "", "", "", "", "", "", 
  "", 71.3, 3.2866268*^7, 23.89, 16.8, 2.405, 1.362, 5819.495, "", 276.045, 
  3.94, "", "", 26.664, "", 61.15, 0.581}, {"AGO", "Africa", "Angola", 
  "2020-10-12", 6488., 122., 136.857, 219., 1., 2.857, 197.406, 3.712, 4.164, 
  6.663, 0.03, 0.087, 1.17, "", "", "", "", "", "", "", "", "", "", "", "", 
  "", "", "", "", "", "", "", "", "", "", "", "", "", "", 71.3, 3.2866268*^7, 
  23.89, 16.8, 2.405, 1.362, 5819.495, "", 276.045, 3.94, "", "", 26.664, "", 
  61.15, 0.581}, {"AGO", "Africa", "Angola", "2020-10-13", 6680., 192., 
  136.429, 222., 3., 1.571, 203.248, 5.842, 4.151, 6.755, 0.091, 0.048, 1.17, 
  "", "", "", "", "", "", "", "", "", "", "", "", "", "", "", "", "", "", "", 
  "", "", "", "", "", "", "", 71.3, 3.2866268*^7, 23.89, 16.8, 2.405, 1.362, 
  5819.495, "", 276.045, 3.94, "", "", 26.664, "", 61.15, 0.581}, 
 {"AGO", "Africa", "Angola", "2020-10-14", 6846., 166., 160.143, 227., 5., 
  2.286, 208.299, 5.051, 4.873, 6.907, 0.152, 0.07, 1.17, "", "", "", "", "", 
  "", "", "", "", "", "", "", "", "", "", "", "", "", "", "", "", "", "", "", 
  "", "", 71.3, 3.2866268*^7, 23.89, 16.8, 2.405, 1.362, 5819.495, "", 
  276.045, 3.94, "", "", 26.664, "", 61.15, 0.581}, 
 {"AGO", "Africa", "Angola", "2020-10-15", 7096., 250., 162.571, 228., 1., 
  2.857, 215.905, 7.607, 4.946, 6.937, 0.03, 0.087, 1.17, "", "", "", "", "", 
  "", "", "", "", "", "", "", "", "", "", "", "", "", "", "", "", "", "", "", 
  "", "", 71.3, 3.2866268*^7, 23.89, 16.8, 2.405, 1.362, 5819.495, "", 
  276.045, 3.94, "", "", 26.664, "", 61.15, 0.581}, 
 {"AGO", "Africa", "Angola", "2020-10-16", 7222., 126., 170.143, 234., 6., 
  3.143, 219.739, 3.834, 5.177, 7.12, 0.183, 0.096, 1.17, "", "", "", "", "", 
  "", "", "", "", "", "", "", "", "", "", "", "", "", "", "", "", "", "", "", 
  "", "", 71.3, 3.2866268*^7, 23.89, 16.8, 2.405, 1.362, 5819.495, "", 
  276.045, 3.94, "", "", 26.664, "", 61.15, 0.581}, 
 {"AGO", "Africa", "Angola", "2020-10-17", 7462., 240., 173.714, 241., 7., 
  3.286, 227.041, 7.302, 5.285, 7.333, 0.213, 0.1, 1.16, "", "", "", "", "", 
  "", "", "", "", "", "", "", "", "", "", "", "", "", "", "", "", "", "", "", 
  "", "", 71.3, 3.2866268*^7, 23.89, 16.8, 2.405, 1.362, 5819.495, "", 
  276.045, 3.94, "", "", 26.664, "", 61.15, 0.581}, 
 {"AGO", "Africa", "Angola", "2020-10-18", 7622., 160., 179.429, 247., 6., 
  4.143, 231.91, 4.868, 5.459, 7.515, 0.183, 0.126, 1.16, "", "", "", "", "", 
  "", "", "", "", "", "", "", "", "", "", "", "", "", "", "", "", "", "", "", 
  "", "", 71.3, 3.2866268*^7, 23.89, 16.8, 2.405, 1.362, 5819.495, "", 
  276.045, 3.94, "", "", 26.664, "", 61.15, 0.581}, 
 {"AGO", "Africa", "Angola", "2020-10-19", 7829., 207., 191.571, 248., 1., 
  4.143, 238.208, 6.298, 5.829, 7.546, 0.03, 0.126, 1.15, "", "", "", "", "", 
  "", "", "", "", "", "", "", "", "", "", "", "", "", "", "", "", "", "", "", 
  "", "", 71.3, 3.2866268*^7, 23.89, 16.8, 2.405, 1.362, 5819.495, "", 
  276.045, 3.94, "", "", 26.664, "", 61.15, 0.581}, 
 {"AGO", "Africa", "Angola", "2020-10-20", 8049., 220., 195.571, 251., 3., 
  4.143, 244.902, 6.694, 5.951, 7.637, 0.091, 0.126, 1.14, "", "", "", "", 
  "", "", "", "", "", "", "", "", "", "", "", "", "", "", "", "", "", "", "", 
  "", "", "", 71.3, 3.2866268*^7, 23.89, 16.8, 2.405, 1.362, 5819.495, "", 
  276.045, 3.94, "", "", 26.664, "", 61.15, 0.581}, 
 {"AGO", "Africa", "Angola", "2020-10-21", 8338., 289., 213.143, 255., 4., 
  4., 253.695, 8.793, 6.485, 7.759, 0.122, 0.122, 1.14, "", "", "", "", "", 
  "", "", "", "", "", "", "", "", "", "", "", "", "", "", "", "", "", "", "", 
  "", "", 60.19, 3.2866268*^7, 23.89, 16.8, 2.405, 1.362, 5819.495, "", 
  276.045, 3.94, "", "", 26.664, "", 61.15, 0.581}, 
 {"AGO", "Africa", "Angola", "2020-10-22", 8582., 244., 212.286, 260., 5., 
  4.571, 261.119, 7.424, 6.459, 7.911, 0.152, 0.139, 1.13, "", "", "", "", 
  "", "", "", "", "", "", "", "", "", "", "", "", "", "", "", "", "", "", "", 
  "", "", "", 71.3, 3.2866268*^7, 23.89, 16.8, 2.405, 1.362, 5819.495, "", 
  276.045, 3.94, "", "", 26.664, "", 61.15, 0.581}, 
 {"AGO", "Africa", "Angola", "2020-10-23", 8829., 247., 229.571, 265., 5., 
  4.429, 268.634, 7.515, 6.985, 8.063, 0.152, 0.135, 1.12, "", "", "", "", 
  "", "", "", "", "", "", "", "", "", "", "", "", "", "", "", "", "", "", "", 
  "", "", "", 65.74, 3.2866268*^7, 23.89, 16.8, 2.405, 1.362, 5819.495, "", 
  276.045, 3.94, "", "", 26.664, "", 61.15, 0.581}, 
 {"AGO", "Africa", "Angola", "2020-10-24", 9026., 197., 223.429, 267., 2., 
  3.714, 274.628, 5.994, 6.798, 8.124, 0.061, 0.113, 1.11, "", "", "", "", 
  "", "", "", "", "", "", "", "", "", "", "", "", "", "", "", "", "", "", "", 
  "", "", "", 65.74, 3.2866268*^7, 23.89, 16.8, 2.405, 1.362, 5819.495, "", 
  276.045, 3.94, "", "", 26.664, "", 61.15, 0.581}, 
 {"AGO", "Africa", "Angola", "2020-10-25", 9381., 355., 251.286, 268., 1., 
  3., 285.429, 10.801, 7.646, 8.154, 0.03, 0.091, 1.1, "", "", "", "", "", 
  "", "", "", "", "", "", "", "", "", "", "", "", "", "", "", "", "", "", "", 
  "", "", 65.74, 3.2866268*^7, 23.89, 16.8, 2.405, 1.362, 5819.495, "", 
  276.045, 3.94, "", "", 26.664, "", 61.15, 0.581}, 
 {"AGO", "Africa", "Angola", "2020-10-26", 9644., 263., 259.286, 270., 2., 
  3.143, 293.432, 8.002, 7.889, 8.215, 0.061, 0.096, 1.09, "", "", "", "", 
  "", "", "", "", "", "", "", "", "", "", "", "", "", "", "", "", "", "", "", 
  "", "", "", 65.74, 3.2866268*^7, 23.89, 16.8, 2.405, 1.362, 5819.495, "", 
  276.045, 3.94, "", "", 26.664, "", 61.15, 0.581}, 
 {"AGO", "Africa", "Angola", "2020-10-27", 9871., 227., 260.286, 271., 1., 
  2.857, 300.338, 6.907, 7.92, 8.246, 0.03, 0.087, 1.08, "", "", "", "", "", 
  "", "", "", "", "", "", "", "", "", "", "", "", "", "", "", "", "", "", "", 
  "", "", 65.74, 3.2866268*^7, 23.89, 16.8, 2.405, 1.362, 5819.495, "", 
  276.045, 3.94, "", "", 26.664, "", 61.15, 0.581}, 
 {"AGO", "Africa", "Angola", "2020-10-28", 10074., 203., 248., 275., 4., 
  2.857, 306.515, 6.177, 7.546, 8.367, 0.122, 0.087, 1.07, "", "", "", "", 
  "", "", "", "", "", "", "", "", "", "", "", "", "", "", "", "", "", "", "", 
  "", "", "", 65.74, 3.2866268*^7, 23.89, 16.8, 2.405, 1.362, 5819.495, "", 
  276.045, 3.94, "", "", 26.664, "", 61.15, 0.581}, 
 {"AGO", "Africa", "Angola", "2020-10-29", 10269., 195., 241., 275., 0., 
  2.143, 312.448, 5.933, 7.333, 8.367, 0., 0.065, 1.06, "", "", "", "", "", 
  "", "", "", "", "", "", "", "", "", "", "", "", "", "", "", "", "", "", "", 
  "", "", 65.74, 3.2866268*^7, 23.89, 16.8, 2.405, 1.362, 5819.495, "", 
  276.045, 3.94, "", "", 26.664, "", 61.15, 0.581}, 
 {"AGO", "Africa", "Angola", "2020-10-30", 10558., 289., 247., 279., 4., 2., 
  321.241, 8.793, 7.515, 8.489, 0.122, 0.061, 1.05, "", "", "", "", "", "", 
  "", "", "", "", "", "", "", "", "", "", "", "", "", "", "", "", "", "", "", 
  "", 65.74, 3.2866268*^7, 23.89, 16.8, 2.405, 1.362, 5819.495, "", 276.045, 
  3.94, "", "", 26.664, "", 61.15, 0.581}, {"AGO", "Africa", "Angola", 
  "2020-10-31", 10805., 247., 254.143, 284., 5., 2.429, 328.757, 7.515, 
  7.733, 8.641, 0.152, 0.074, 1.04, "", "", "", "", "", "", "", "", "", "", 
  "", "", "", "", "", "", "", "", "", "", "", "", "", "", "", "", 65.74, 
  3.2866268*^7, 23.89, 16.8, 2.405, 1.362, 5819.495, "", 276.045, 3.94, "", 
  "", 26.664, "", 61.15, 0.581}, {"AGO", "Africa", "Angola", "2020-11-01", 
  11035., 230., 236.286, 286., 2., 2.571, 335.755, 6.998, 7.189, 8.702, 
  0.061, 0.078, 1.03, "", "", "", "", "", "", "", "", "", "", "", "", "", "", 
  "", "", "", "", "", "", "", "", "", "", "", "", 60.19, 3.2866268*^7, 23.89, 
  16.8, 2.405, 1.362, 5819.495, "", 276.045, 3.94, "", "", 26.664, "", 61.15, 
  0.581}, {"AGO", "Africa", "Angola", "2020-11-02", 11228., 193., 226.286, 
  289., 3., 2.714, 341.627, 5.872, 6.885, 8.793, 0.091, 0.083, 1.01, "", "", 
  "", "", "", "", "", "", "", "", "", "", "", "", "", "", "", "", "", "", "", 
  "", "", "", "", "", 60.19, 3.2866268*^7, 23.89, 16.8, 2.405, 1.362, 
  5819.495, "", 276.045, 3.94, "", "", 26.664, "", 61.15, 0.581}, 
 {"AGO", "Africa", "Angola", "2020-11-03", 11577., 349., 243.714, 291., 2., 
  2.857, 352.246, 10.619, 7.415, 8.854, 0.061, 0.087, 1., "", "", "", "", "", 
  "", "", "", "", "", "", "", "", "", "", "", "", "", "", "", "", "", "", "", 
  "", "", 60.19, 3.2866268*^7, 23.89, 16.8, 2.405, 1.362, 5819.495, "", 
  276.045, 3.94, "", "", 26.664, "", 61.15, 0.581}, 
 {"AGO", "Africa", "Angola", "2020-11-04", 11813., 236., 248.429, 296., 5., 
  3., 359.426, 7.181, 7.559, 9.006, 0.152, 0.091, 0.99, "", "", "", "", "", 
  "", "", "", "", "", "", "", "", "", "", "", "", "", "", "", "", "", "", "", 
  "", "", 60.19, 3.2866268*^7, 23.89, 16.8, 2.405, 1.362, 5819.495, "", 
  276.045, 3.94, "", "", 26.664, "", 61.15, 0.581}, 
 {"AGO", "Africa", "Angola", "2020-11-05", 12102., 289., 261.857, 299., 3., 
  3.429, 368.219, 8.793, 7.967, 9.097, 0.091, 0.104, 0.98, "", "", "", "", 
  "", "", "", "", "", "", "", "", "", "", "", "", "", "", "", "", "", "", "", 
  "", "", "", 60.19, 3.2866268*^7, 23.89, 16.8, 2.405, 1.362, 5819.495, "", 
  276.045, 3.94, "", "", 26.664, "", 61.15, 0.581}, 
 {"AGO", "Africa", "Angola", "2020-11-06", 12223., 121., 237.857, 300., 1., 
  3., 371.901, 3.682, 7.237, 9.128, 0.03, 0.091, 0.97, "", "", "", "", "", 
  "", "", "", "", "", "", "", "", "", "", "", "", "", "", "", "", "", "", "", 
  "", "", 60.19, 3.2866268*^7, 23.89, 16.8, 2.405, 1.362, 5819.495, "", 
  276.045, 3.94, "", "", 26.664, "", 61.15, 0.581}, 
 {"AGO", "Africa", "Angola", "2020-11-07", 12335., 112., 218.571, 303., 3., 
  2.714, 375.309, 3.408, 6.65, 9.219, 0.091, 0.083, 0.95, "", "", "", "", "", 
  "", "", "", "", "", "", "", "", "", "", "", "", "", "", "", "", "", "", "", 
  "", "", 60.19, 3.2866268*^7, 23.89, 16.8, 2.405, 1.362, 5819.495, "", 
  276.045, 3.94, "", "", 26.664, "", 61.15, 0.581}, 
 {"AGO", "Africa", "Angola", "2020-11-08", 12433., 98., 199.714, 307., 4., 
  3., 378.291, 2.982, 6.077, 9.341, 0.122, 0.091, 0.95, "", "", "", "", "", 
  "", "", "", "", "", "", "", "", "", "", "", "", "", "", "", "", "", "", "", 
  "", "", 60.19, 3.2866268*^7, 23.89, 16.8, 2.405, 1.362, 5819.495, "", 
  276.045, 3.94, "", "", 26.664, "", 61.15, 0.581}, 
 {"AGO", "Africa", "Angola", "2020-11-09", 12680., 247., 207.429, 308., 1., 
  2.714, 385.806, 7.515, 6.311, 9.371, 0.03, 0.083, 0.94, "", "", "", "", "", 
  "", "", "", "", "", "", "", "", "", "", "", "", "", "", "", "", "", "", "", 
  "", "", 60.19, 3.2866268*^7, 23.89, 16.8, 2.405, 1.362, 5819.495, "", 
  276.045, 3.94, "", "", 26.664, "", 61.15, 0.581}, 
 {"AGO", "Africa", "Angola", "2020-11-10", 12816., 136., 177., 308., 0., 
  2.429, 389.944, 4.138, 5.385, 9.371, 0., 0.074, 0.93, "", "", "", "", "", 
  "", "", "", "", "", "", "", "", "", "", "", "", "", "", "", "", "", "", "", 
  "", "", 60.19, 3.2866268*^7, 23.89, 16.8, 2.405, 1.362, 5819.495, "", 
  276.045, 3.94, "", "", 26.664, "", 61.15, 0.581}, 
 {"AGO", "Africa", "Angola", "2020-11-11", 12953., 137., 162.857, 312., 4., 
  2.286, 394.112, 4.168, 4.955, 9.493, 0.122, 0.07, 0.93, "", "", "", "", "", 
  "", "", "", "", "", "", "", "", "", "", "", "", "", "", "", "", "", "", "", 
  "", "", 60.19, 3.2866268*^7, 23.89, 16.8, 2.405, 1.362, 5819.495, "", 
  276.045, 3.94, "", "", 26.664, "", 61.15, 0.581}, 
 {"AGO", "Africa", "Angola", "2020-11-12", 13053., 100., 135.857, 315., 3., 
  2.286, 397.155, 3.043, 4.134, 9.584, 0.091, 0.07, 0.92, "", "", "", "", "", 
  "", "", "", "", "", "", "", "", "", "", "", "", "", "", "", "", "", "", "", 
  "", "", 60.19, 3.2866268*^7, 23.89, 16.8, 2.405, 1.362, 5819.495, "", 
  276.045, 3.94, "", "", 26.664, "", 61.15, 0.581}, 
 {"AGO", "Africa", "Angola", "2020-11-13", 13228., 175., 143.571, 317., 2., 
  2.429, 402.48, 5.325, 4.368, 9.645, 0.061, 0.074, 0.92, "", "", "", "", "", 
  "", "", "", "", "", "", "", "", "", "", "", "", "", "", "", "", "", "", "", 
  "", "", 60.19, 3.2866268*^7, 23.89, 16.8, 2.405, 1.362, 5819.495, "", 
  276.045, 3.94, "", "", 26.664, "", 61.15, 0.581}, 
 {"AGO", "Africa", "Angola", "2020-11-14", 13374., 146., 148.429, 322., 5., 
  2.714, 406.922, 4.442, 4.516, 9.797, 0.152, 0.083, 0.91, "", "", "", "", 
  "", "", "", "", "", "", "", "", "", "", "", "", "", "", "", "", "", "", "", 
  "", "", "", 60.19, 3.2866268*^7, 23.89, 16.8, 2.405, 1.362, 5819.495, "", 
  276.045, 3.94, "", "", 26.664, "", 61.15, 0.581}, 
 {"AGO", "Africa", "Angola", "2020-11-15", 13451., 77., 145.429, 322., 0., 
  2.143, 409.265, 2.343, 4.425, 9.797, 0., 0.065, 0.91, "", "", "", "", "", 
  "", "", "", "", "", "", "", "", "", "", "", "", "", "", "", "", "", "", "", 
  "", "", 60.19, 3.2866268*^7, 23.89, 16.8, 2.405, 1.362, 5819.495, "", 
  276.045, 3.94, "", "", 26.664, "", 61.15, 0.581}, 
 {"AGO", "Africa", "Angola", "2020-11-16", 13615., 164., 133.571, 324., 2., 
  2.286, 414.255, 4.99, 4.064, 9.858, 0.061, 0.07, 0.91, "", "", "", "", "", 
  "", "", "", "", "", "", "", "", "", "", "", "", "", "", "", "", "", "", "", 
  "", "", 60.19, 3.2866268*^7, 23.89, 16.8, 2.405, 1.362, 5819.495, "", 
  276.045, 3.94, "", "", 26.664, "", 61.15, 0.581}, 
 {"AGO", "Africa", "Angola", "2020-11-17", 13818., 203., 143.143, 328., 4., 
  2.857, 420.431, 6.177, 4.355, 9.98, 0.122, 0.087, 0.9, "", "", "", "", "", 
  "", "", "", "", "", "", "", "", "", "", "", "", "", "", "", "", "", "", "", 
  "", "", 60.19, 3.2866268*^7, 23.89, 16.8, 2.405, 1.362, 5819.495, "", 
  276.045, 3.94, "", "", 26.664, "", 61.15, 0.581}, 
 {"AGO", "Africa", "Angola", "2020-11-18", 13922., 104., 138.429, 332., 4., 
  2.857, 423.595, 3.164, 4.212, 10.102, 0.122, 0.087, 0.9, "", "", "", "", 
  "", "", "", "", "", "", "", "", "", "", "", "", "", "", "", "", "", "", "", 
  "", "", "", 58.8, 3.2866268*^7, 23.89, 16.8, 2.405, 1.362, 5819.495, "", 
  276.045, 3.94, "", "", 26.664, "", 61.15, 0.581}, 
 {"AGO", "Africa", "Angola", "2020-11-19", 14134., 212., 154.429, 333., 1., 
  2.571, 430.046, 6.45, 4.699, 10.132, 0.03, 0.078, 0.9, "", "", "", "", "", 
  "", "", "", "", "", "", "", "", "", "", "", "", "", "", "", "", "", "", "", 
  "", "", 58.8, 3.2866268*^7, 23.89, 16.8, 2.405, 1.362, 5819.495, "", 
  276.045, 3.94, "", "", 26.664, "", 61.15, 0.581}, 
 {"AGO", "Africa", "Angola", "2020-11-20", 14267., 133., 148.429, 334., 1., 
  2.429, 434.092, 4.047, 4.516, 10.162, 0.03, 0.074, 0.89, "", "", "", "", 
  "", "", "", "", "", "", "", "", "", "", "", "", "", "", "", "", "", "", "", 
  "", "", "", 58.8, 3.2866268*^7, 23.89, 16.8, 2.405, 1.362, 5819.495, "", 
  276.045, 3.94, "", "", 26.664, "", 61.15, 0.581}, 
 {"AGO", "Africa", "Angola", "2020-11-21", 14413., 146., 148.429, 336., 2., 
  2., 438.535, 4.442, 4.516, 10.223, 0.061, 0.061, 0.89, "", "", "", "", "", 
  "", "", "", "", "", "", "", "", "", "", "", "", "", "", "", "", "", "", "", 
  "", "", 58.8, 3.2866268*^7, 23.89, 16.8, 2.405, 1.362, 5819.495, "", 
  276.045, 3.94, "", "", 26.664, "", 61.15, 0.581}, 
 {"AGO", "Africa", "Angola", "2020-11-22", 14493., 80., 148.857, 337., 1., 
  2.143, 440.969, 2.434, 4.529, 10.254, 0.03, 0.065, 0.88, "", "", "", "", 
  "", "", "", "", "", "", "", "", "", "", "", "", "", "", "", "", "", "", "", 
  "", "", "", 58.8, 3.2866268*^7, 23.89, 16.8, 2.405, 1.362, 5819.495, "", 
  276.045, 3.94, "", "", 26.664, "", 61.15, 0.581}, 
 {"AGO", "Africa", "Angola", "2020-11-23", 14634., 141., 145.571, 337., 0., 
  1.857, 445.259, 4.29, 4.429, 10.254, 0., 0.057, 0.88, "", "", "", "", "", 
  "", "", "", "", "", "", "", "", "", "", "", "", "", "", "", "", "", "", "", 
  "", "", 57.41, 3.2866268*^7, 23.89, 16.8, 2.405, 1.362, 5819.495, "", 
  276.045, 3.94, "", "", 26.664, "", 61.15, 0.581}, 
 {"AGO", "Africa", "Angola", "2020-11-24", 14742., 108., 132., 338., 1., 
  1.429, 448.545, 3.286, 4.016, 10.284, 0.03, 0.043, 0.87, "", "", "", "", 
  "", "", "", "", "", "", "", "", "", "", "", "", "", "", "", "", "", "", "", 
  "", "", "", 57.41, 3.2866268*^7, 23.89, 16.8, 2.405, 1.362, 5819.495, "", 
  276.045, 3.94, "", "", 26.664, "", 61.15, 0.581}, 
 {"AGO", "Africa", "Angola", "2020-11-25", 14821., 79., 128.429, 340., 2., 
  1.143, 450.949, 2.404, 3.908, 10.345, 0.061, 0.035, 0.87, "", "", "", "", 
  "", "", "", "", "", "", "", "", "", "", "", "", "", "", "", "", "", "", "", 
  "", "", "", 57.41, 3.2866268*^7, 23.89, 16.8, 2.405, 1.362, 5819.495, "", 
  276.045, 3.94, "", "", 26.664, "", 61.15, 0.581}, 
 {"AGO", "Africa", "Angola", "2020-11-26", 14920., 99., 112.286, 341., 1., 
  1.143, 453.961, 3.012, 3.416, 10.375, 0.03, 0.035, 0.87, "", "", "", "", 
  "", "", "", "", "", "", "", "", "", "", "", "", "", "", "", "", "", "", "", 
  "", "", "", 57.41, 3.2866268*^7, 23.89, 16.8, 2.405, 1.362, 5819.495, "", 
  276.045, 3.94, "", "", 26.664, "", 61.15, 0.581}, 
 {"AGO", "Africa", "Angola", "2020-11-27", 15008., 88., 105.857, 342., 1., 
  1.143, 456.638, 2.678, 3.221, 10.406, 0.03, 0.035, 0.86, "", "", "", "", 
  "", "", "", "", "", "", "", "", "", "", "", "", "", "", "", "", "", "", "", 
  "", "", "", 57.41, 3.2866268*^7, 23.89, 16.8, 2.405, 1.362, 5819.495, "", 
  276.045, 3.94, "", "", 26.664, "", 61.15, 0.581}, 
 {"AGO", "Africa", "Angola", "2020-11-28", 15087., 79., 96.286, 345., 3., 
  1.286, 459.042, 2.404, 2.93, 10.497, 0.091, 0.039, 0.86, "", "", "", "", 
  "", "", "", "", "", "", "", "", "", "", "", "", "", "", "", "", "", "", "", 
  "", "", "", 57.41, 3.2866268*^7, 23.89, 16.8, 2.405, 1.362, 5819.495, "", 
  276.045, 3.94, "", "", 26.664, "", 61.15, 0.581}, 
 {"AGO", "Africa", "Angola", "2020-11-29", 15103., 16., 87.143, 346., 1., 
  1.286, 459.529, 0.487, 2.651, 10.528, 0.03, 0.039, 0.87, "", "", "", "", 
  "", "", "", "", "", "", "", "", "", "", "", "", "", "", "", "", "", "", "", 
  "", "", "", 57.41, 3.2866268*^7, 23.89, 16.8, 2.405, 1.362, 5819.495, "", 
  276.045, 3.94, "", "", 26.664, "", 61.15, 0.581}, 
 {"AGO", "Africa", "Angola", "2020-11-30", 15139., 36., 72.143, 348., 2., 
  1.571, 460.624, 1.095, 2.195, 10.588, 0.061, 0.048, 0.87, "", "", "", "", 
  "", "", "", "", "", "", "", "", "", "", "", "", "", "", "", "", "", "", "", 
  "", "", "", 57.41, 3.2866268*^7, 23.89, 16.8, 2.405, 1.362, 5819.495, "", 
  276.045, 3.94, "", "", 26.664, "", 61.15, 0.581}, 
 {"AGO", "Africa", "Angola", "2020-12-01", 15251., 112., 72.714, 350., 2., 
  1.714, 464.032, 3.408, 2.212, 10.649, 0.061, 0.052, 0.87, "", "", "", "", 
  "", "", "", "", "", "", "", "", "", "", "", "", "", "", "", "", "", "", "", 
  "", "", "", 57.41, 3.2866268*^7, 23.89, 16.8, 2.405, 1.362, 5819.495, "", 
  276.045, 3.94, "", "", 26.664, "", 61.15, 0.581}, 
 {"AGO", "Africa", "Angola", "2020-12-02", 15319., 68., 71.143, 351., 1., 
  1.571, 466.101, 2.069, 2.165, 10.68, 0.03, 0.048, 0.88, "", "", "", "", "", 
  "", "", "", "", "", "", "", "", "", "", "", "", "", "", "", "", "", "", "", 
  "", "", 57.41, 3.2866268*^7, 23.89, 16.8, 2.405, 1.362, 5819.495, "", 
  276.045, 3.94, "", "", 26.664, "", 61.15, 0.581}, 
 {"AGO", "Africa", "Angola", "2020-12-03", 15361., 42., 63., 352., 1., 1.571, 
  467.379, 1.278, 1.917, 10.71, 0.03, 0.048, 0.88, "", "", "", "", "", "", 
  "", "", "", "", "", "", "", "", "", "", "", "", "", "", "", "", "", "", "", 
  "", 65.74, 3.2866268*^7, 23.89, 16.8, 2.405, 1.362, 5819.495, "", 276.045, 
  3.94, "", "", 26.664, "", 61.15, 0.581}, {"AGO", "Africa", "Angola", 
  "2020-12-04", 15493., 132., 69.286, 353., 1., 1.571, 471.395, 4.016, 2.108, 
  10.74, 0.03, 0.048, 0.89, "", "", "", "", "", "", "", "", "", "", "", "", 
  "", "", "", "", "", "", "", "", "", "", "", "", "", "", 65.74, 
  3.2866268*^7, 23.89, 16.8, 2.405, 1.362, 5819.495, "", 276.045, 3.94, "", 
  "", 26.664, "", 61.15, 0.581}, {"AGO", "Africa", "Angola", "2020-12-05", 
  15536., 43., 64.143, 354., 1., 1.286, 472.704, 1.308, 1.952, 10.771, 0.03, 
  0.039, 0.9, "", "", "", "", "", "", "", "", "", "", "", "", "", "", "", "", 
  "", "", "", "", "", "", "", "", "", "", 65.74, 3.2866268*^7, 23.89, 16.8, 
  2.405, 1.362, 5819.495, "", 276.045, 3.94, "", "", 26.664, "", 61.15, 
  0.581}, {"AGO", "Africa", "Angola", "2020-12-06", 15591., 55., 69.714, 
  354., 0., 1.143, 474.377, 1.673, 2.121, 10.771, 0., 0.035, 0.9, "", "", "", 
  "", "", "", "", "", "", "", "", "", "", "", "", "", "", "", "", "", "", "", 
  "", "", "", "", 65.74, 3.2866268*^7, 23.89, 16.8, 2.405, 1.362, 5819.495, 
  "", 276.045, 3.94, "", "", 26.664, "", 61.15, 0.581}, 
 {"AGO", "Africa", "Angola", "2020-12-07", 15648., 57., 72.714, 354., 0., 
  0.857, 476.111, 1.734, 2.212, 10.771, 0., 0.026, 0.91, "", "", "", "", "", 
  "", "", "", "", "", "", "", "", "", "", "", "", "", "", "", "", "", "", "", 
  "", "", 65.74, 3.2866268*^7, 23.89, 16.8, 2.405, 1.362, 5819.495, "", 
  276.045, 3.94, "", "", 26.664, "", 61.15, 0.581}, 
 {"AGO", "Africa", "Angola", "2020-12-08", 15729., 81., 68.286, 355., 1., 
  0.714, 478.576, 2.465, 2.078, 10.801, 0.03, 0.022, 0.92, "", "", "", "", 
  "", "", "", "", "", "", "", "", "", "", "", "", "", "", "", "", "", "", "", 
  "", "", "", 65.74, 3.2866268*^7, 23.89, 16.8, 2.405, 1.362, 5819.495, "", 
  276.045, 3.94, "", "", 26.664, "", 61.15, 0.581}, 
 {"AGO", "Africa", "Angola", "2020-12-09", 15804., 75., 69.286, 358., 3., 1., 
  480.858, 2.282, 2.108, 10.893, 0.091, 0.03, 0.92, "", "", "", "", "", "", 
  "", "", "", "", "", "", "", "", "", "", "", "", "", "", "", "", "", "", "", 
  "", 65.74, 3.2866268*^7, 23.89, 16.8, 2.405, 1.362, 5819.495, "", 276.045, 
  3.94, "", "", 26.664, "", 61.15, 0.581}, {"AGO", "Africa", "Angola", 
  "2020-12-10", 15925., 121., 80.571, 362., 4., 1.429, 484.539, 3.682, 2.451, 
  11.014, 0.122, 0.043, 0.93, "", "", "", "", "", "", "", "", "", "", "", "", 
  "", "", "", "", "", "", "", "", "", "", "", "", "", "", 65.74, 
  3.2866268*^7, 23.89, 16.8, 2.405, 1.362, 5819.495, "", 276.045, 3.94, "", 
  "", 26.664, "", 61.15, 0.581}, {"AGO", "Africa", "Angola", "2020-12-11", 
  16061., 136., 81.143, 365., 3., 1.714, 488.677, 4.138, 2.469, 11.106, 
  0.091, 0.052, 0.93, "", "", "", "", "", "", "", "", "", "", "", "", "", "", 
  "", "", "", "", "", "", "", "", "", "", "", "", 65.74, 3.2866268*^7, 23.89, 
  16.8, 2.405, 1.362, 5819.495, "", 276.045, 3.94, "", "", 26.664, "", 61.15, 
  0.581}, {"AGO", "Africa", "Angola", "2020-12-12", 16161., 100., 89.286, 
  366., 1., 1.714, 491.72, 3.043, 2.717, 11.136, 0.03, 0.052, 0.94, "", "", 
  "", "", "", "", "", "", "", "", "", "", "", "", "", "", "", "", "", "", "", 
  "", "", "", "", "", 65.74, 3.2866268*^7, 23.89, 16.8, 2.405, 1.362, 
  5819.495, "", 276.045, 3.94, "", "", 26.664, "", 61.15, 0.581}, 
 {"AGO", "Africa", "Angola", "2020-12-13", 16188., 27., 85.286, 371., 5., 
  2.429, 492.541, 0.822, 2.595, 11.288, 0.152, 0.074, 0.93, "", "", "", "", 
  "", "", "", "", "", "", "", "", "", "", "", "", "", "", "", "", "", "", "", 
  "", "", "", 65.74, 3.2866268*^7, 23.89, 16.8, 2.405, 1.362, 5819.495, "", 
  276.045, 3.94, "", "", 26.664, "", 61.15, 0.581}, 
 {"AGO", "Africa", "Angola", "2020-12-14", 16277., 89., 89.857, 372., 1., 
  2.571, 495.249, 2.708, 2.734, 11.319, 0.03, 0.078, 0.94, "", "", "", "", 
  "", "", "", "", "", "", "", "", "", "", "", "", "", "", "", "", "", "", "", 
  "", "", "", 65.74, 3.2866268*^7, 23.89, 16.8, 2.405, 1.362, 5819.495, "", 
  276.045, 3.94, "", "", 26.664, "", 61.15, 0.581}, 
 {"AGO", "Africa", "Angola", "2020-12-15", 16362., 85., 90.429, 372., 0., 
  2.429, 497.836, 2.586, 2.751, 11.319, 0., 0.074, 0.94, "", "", "", "", "", 
  "", "", "", "", "", "", "", "", "", "", "", "", "", "", "", "", "", "", "", 
  "", "", 65.74, 3.2866268*^7, 23.89, 16.8, 2.405, 1.362, 5819.495, "", 
  276.045, 3.94, "", "", 26.664, "", 61.15, 0.581}, 
 {"AGO", "Africa", "Angola", "2020-12-16", 16407., 45., 86.143, 379., 7., 3., 
  499.205, 1.369, 2.621, 11.532, 0.213, 0.091, 0.94, "", "", "", "", "", "", 
  "", "", "", "", "", "", "", "", "", "", "", "", "", "", "", "", "", "", "", 
  "", 65.74, 3.2866268*^7, 23.89, 16.8, 2.405, 1.362, 5819.495, "", 276.045, 
  3.94, "", "", 26.664, "", 61.15, 0.581}, {"AGO", "Africa", "Angola", 
  "2020-12-17", 16484., 77., 79.857, 382., 3., 2.857, 501.548, 2.343, 2.43, 
  11.623, 0.091, 0.087, 0.94, "", "", "", "", "", "", "", "", "", "", "", "", 
  "", "", "", "", "", "", "", "", "", "", "", "", "", "", 65.74, 
  3.2866268*^7, 23.89, 16.8, 2.405, 1.362, 5819.495, "", 276.045, 3.94, "", 
  "", 26.664, "", 61.15, 0.581}, {"AGO", "Africa", "Angola", "2020-12-18", 
  16562., 78., 71.571, 384., 2., 2.714, 503.921, 2.373, 2.178, 11.684, 0.061, 
  0.083, 0.94, "", "", "", "", "", "", "", "", "", "", "", "", "", "", "", 
  "", "", "", "", "", "", "", "", "", "", "", 65.74, 3.2866268*^7, 23.89, 
  16.8, 2.405, 1.362, 5819.495, "", 276.045, 3.94, "", "", 26.664, "", 61.15, 
  0.581}, {"AGO", "Africa", "Angola", "2020-12-19", 16626., 64., 66.429, 
  386., 2., 2.857, 505.868, 1.947, 2.021, 11.745, 0.061, 0.087, 0.95, "", "", 
  "", "", "", "", "", "", "", "", "", "", "", "", "", "", "", "", "", "", "", 
  "", "", "", "", "", 65.74, 3.2866268*^7, 23.89, 16.8, 2.405, 1.362, 
  5819.495, "", 276.045, 3.94, "", "", 26.664, "", 61.15, 0.581}, 
 {"AGO", "Africa", "Angola", "2020-12-20", 16644., 18., 65.143, 387., 1., 
  2.286, 506.416, 0.548, 1.982, 11.775, 0.03, 0.07, 0.95, "", "", "", "", "", 
  "", "", "", "", "", "", "", "", "", "", "", "", "", "", "", "", "", "", "", 
  "", "", 65.74, 3.2866268*^7, 23.89, 16.8, 2.405, 1.362, 5819.495, "", 
  276.045, 3.94, "", "", 26.664, "", 61.15, 0.581}, 
 {"AGO", "Africa", "Angola", "2020-12-21", 16686., 42., 58.429, 390., 3., 
  2.571, 507.694, 1.278, 1.778, 11.866, 0.091, 0.078, 0.96, "", "", "", "", 
  "", "", "", "", "", "", "", "", "", "", "", "", "", "", "", "", "", "", "", 
  "", "", "", 65.74, 3.2866268*^7, 23.89, 16.8, 2.405, 1.362, 5819.495, "", 
  276.045, 3.94, "", "", 26.664, "", 61.15, 0.581}, 
 {"AGO", "Africa", "Angola", "2020-12-22", 16802., 116., 62.857, 393., 3., 
  3., 511.223, 3.529, 1.913, 11.958, 0.091, 0.091, 0.96, "", "", "", "", "", 
  "", "", "", "", "", "", "", "", "", "", "", "", "", "", "", "", "", "", "", 
  "", "", 65.74, 3.2866268*^7, 23.89, 16.8, 2.405, 1.362, 5819.495, "", 
  276.045, 3.94, "", "", 26.664, "", 61.15, 0.581}, 
 {"AGO", "Africa", "Angola", "2020-12-23", 16931., 129., 74.857, 393., 0., 
  2., 515.148, 3.925, 2.278, 11.958, 0., 0.061, 0.97, "", "", "", "", "", "", 
  "", "", "", "", "", "", "", "", "", "", "", "", "", "", "", "", "", "", "", 
  "", 65.74, 3.2866268*^7, 23.89, 16.8, 2.405, 1.362, 5819.495, "", 276.045, 
  3.94, "", "", 26.664, "", 61.15, 0.581}, {"AGO", "Africa", "Angola", 
  "2020-12-24", 17029., 98., 77.857, 393., 0., 1.571, 518.13, 2.982, 2.369, 
  11.958, 0., 0.048, 0.97, "", "", "", "", "", "", "", "", "", "", "", "", 
  "", "", "", "", "", "", "", "", "", "", "", "", "", "", 65.74, 
  3.2866268*^7, 23.89, 16.8, 2.405, 1.362, 5819.495, "", 276.045, 3.94, "", 
  "", 26.664, "", 61.15, 0.581}, {"AGO", "Africa", "Angola", "2020-12-25", 
  17099., 70., 76.714, 396., 3., 1.714, 520.26, 2.13, 2.334, 12.049, 0.091, 
  0.052, 0.97, "", "", "", "", "", "", "", "", "", "", "", "", "", "", "", 
  "", "", "", "", "", "", "", "", "", "", "", 65.74, 3.2866268*^7, 23.89, 
  16.8, 2.405, 1.362, 5819.495, "", 276.045, 3.94, "", "", 26.664, "", 61.15, 
  0.581}, {"AGO", "Africa", "Angola", "2020-12-26", 17149., 50., 74.714, 
  399., 3., 1.857, 521.781, 1.521, 2.273, 12.14, 0.091, 0.057, 0.97, "", "", 
  "", "", "", "", "", "", "", "", "", "", "", "", "", "", "", "", "", "", "", 
  "", "", "", "", "", 65.74, 3.2866268*^7, 23.89, 16.8, 2.405, 1.362, 
  5819.495, "", 276.045, 3.94, "", "", 26.664, "", 61.15, 0.581}, 
 {"AGO", "Africa", "Angola", "2020-12-27", 17240., 91., 85.143, 399., 0., 
  1.714, 524.55, 2.769, 2.591, 12.14, 0., 0.052, 0.97, "", "", "", "", "", 
  "", "", "", "", "", "", "", "", "", "", "", "", "", "", "", "", "", "", "", 
  "", "", 65.74, 3.2866268*^7, 23.89, 16.8, 2.405, 1.362, 5819.495, "", 
  276.045, 3.94, "", "", 26.664, "", 61.15, 0.581}, 
 {"AGO", "Africa", "Angola", "2020-12-28", 17296., 56., 87.143, 403., 4., 
  1.857, 526.254, 1.704, 2.651, 12.262, 0.122, 0.057, 0.97, "", "", "", "", 
  "", "", "", "", "", "", "", "", "", "", "", "", "", "", "", "", "", "", "", 
  "", "", "", 65.74, 3.2866268*^7, 23.89, 16.8, 2.405, 1.362, 5819.495, "", 
  276.045, 3.94, "", "", 26.664, "", 61.15, 0.581}, 
 {"AGO", "Africa", "Angola", "2020-12-29", 17371., 75., 81.286, 403., 0., 
  1.429, 528.536, 2.282, 2.473, 12.262, 0., 0.043, 0.97, "", "", "", "", "", 
  "", "", "", "", "", "", "", "", "", "", "", "", "", "", "", "", "", "", "", 
  "", "", 65.74, 3.2866268*^7, 23.89, 16.8, 2.405, 1.362, 5819.495, "", 
  276.045, 3.94, "", "", 26.664, "", 61.15, 0.581}, 
 {"AGO", "Africa", "Angola", "2020-12-30", 17433., 62., 71.714, 405., 2., 
  1.714, 530.422, 1.886, 2.182, 12.323, 0.061, 0.052, 0.97, "", "", "", "", 
  "", "", "", "", "", "", "", "", "", "", "", "", "", "", "", "", "", "", "", 
  "", "", "", 65.74, 3.2866268*^7, 23.89, 16.8, 2.405, 1.362, 5819.495, "", 
  276.045, 3.94, "", "", 26.664, "", 61.15, 0.581}, 
 {"AGO", "Africa", "Angola", "2020-12-31", 17553., 120., 74.857, 405., 0., 
  1.714, 534.073, 3.651, 2.278, 12.323, 0., 0.052, 0.97, "", "", "", "", "", 
  "", "", "", "", "", "", "", "", "", "", "", "", "", "", "", "", "", "", "", 
  "", "", 65.74, 3.2866268*^7, 23.89, 16.8, 2.405, 1.362, 5819.495, "", 
  276.045, 3.94, "", "", 26.664, "", 61.15, 0.581}, 
 {"AGO", "Africa", "Angola", "2021-01-01", 17568., 15., 67., 405., 0., 1.286, 
  534.53, 0.456, 2.039, 12.323, 0., 0.039, 0.97, "", "", "", "", "", "", "", 
  "", "", "", "", "", "", "", "", "", "", "", "", "", "", "", "", "", "", "", 
  65.74, 3.2866268*^7, 23.89, 16.8, 2.405, 1.362, 5819.495, "", 276.045, 
  3.94, "", "", 26.664, "", 61.15, 0.581}, {"AGO", "Africa", "Angola", 
  "2021-01-02", 17608., 40., 65.571, 407., 2., 1.143, 535.747, 1.217, 1.995, 
  12.384, 0.061, 0.035, 0.97, "", "", "", "", "", "", "", "", "", "", "", "", 
  "", "", "", "", "", "", "", "", "", "", "", "", "", "", 65.74, 
  3.2866268*^7, 23.89, 16.8, 2.405, 1.362, 5819.495, "", 276.045, 3.94, "", 
  "", 26.664, "", 61.15, 0.581}, {"AGO", "Africa", "Angola", "2021-01-03", 
  17642., 34., 57.429, 408., 1., 1.286, 536.781, 1.034, 1.747, 12.414, 0.03, 
  0.039, 0.98, "", "", "", "", "", "", "", "", "", "", "", "", "", "", "", 
  "", "", "", "", "", "", "", "", "", "", "", 65.74, 3.2866268*^7, 23.89, 
  16.8, 2.405, 1.362, 5819.495, "", 276.045, 3.94, "", "", 26.664, "", 61.15, 
  0.581}, {"AGO", "Africa", "Angola", "2021-01-04", 17684., 42., 55.429, 
  408., 0., 0.714, 538.059, 1.278, 1.686, 12.414, 0., 0.022, 0.98, "", "", 
  "", "", "", "", "", "", "", "", "", "", "", "", "", "", "", "", "", "", "", 
  "", "", "", "", "", 65.74, 3.2866268*^7, 23.89, 16.8, 2.405, 1.362, 
  5819.495, "", 276.045, 3.94, "", "", 26.664, "", 61.15, 0.581}, 
 {"AGO", "Africa", "Angola", "2021-01-05", 17756., 72., 55., 410., 2., 1., 
  540.25, 2.191, 1.673, 12.475, 0.061, 0.03, 0.99, "", "", "", "", "", "", 
  "", "", "", "", "", "", "", "", "", "", "", "", "", "", "", "", "", "", "", 
  "", "", 3.2866268*^7, 23.89, 16.8, 2.405, 1.362, 5819.495, "", 276.045, 
  3.94, "", "", 26.664, "", 61.15, 0.581}, {"AGO", "Africa", "Angola", 
  "2021-01-06", 17864., 108., 61.571, 413., 3., 1.143, 543.536, 3.286, 1.873, 
  12.566, 0.091, 0.035, 1., "", "", "", "", "", "", "", "", "", "", "", "", 
  "", "", "", "", "", "", "", "", "", "", "", "", "", "", 65.74, 
  3.2866268*^7, 23.89, 16.8, 2.405, 1.362, 5819.495, "", 276.045, 3.94, "", 
  "", 26.664, "", 61.15, 0.581}, {"AGO", "Africa", "Angola", "2021-01-07", 
  17974., 110., 60.143, 413., 0., 1.143, 546.883, 3.347, 1.83, 12.566, 0., 
  0.035, 1., "", "", "", "", "", "", "", "", "", "", "", "", "", "", "", "", 
  "", "", "", "", "", "", "", "", "", "", 65.74, 3.2866268*^7, 23.89, 16.8, 
  2.405, 1.362, 5819.495, "", 276.045, 3.94, "", "", 26.664, "", 61.15, 
  0.581}, {"AGO", "Africa", "Angola", "2021-01-08", 18066., 92., 71.143, 
  415., 2., 1.429, 549.682, 2.799, 2.165, 12.627, 0.061, 0.043, 1., "", "", 
  "", "", "", "", "", "", "", "", "", "", "", "", "", "", "", "", "", "", "", 
  "", "", "", "", "", 65.74, 3.2866268*^7, 23.89, 16.8, 2.405, 1.362, 
  5819.495, "", 276.045, 3.94, "", "", 26.664, "", 61.15, 0.581}, 
 {"AGO", "Africa", "Angola", "2021-01-09", 18156., 90., 78.286, 416., 1., 
  1.286, 552.42, 2.738, 2.382, 12.657, 0.03, 0.039, 1., "", "", "", "", "", 
  "", "", "", "", "", "", "", "", "", "", "", "", "", "", "", "", "", "", "", 
  "", "", 65.74, 3.2866268*^7, 23.89, 16.8, 2.405, 1.362, 5819.495, "", 
  276.045, 3.94, "", "", 26.664, "", 61.15, 0.581}, 
 {"AGO", "Africa", "Angola", "2021-01-10", 18193., 37., 78.714, 416., 0., 
  1.143, 553.546, 1.126, 2.395, 12.657, 0., 0.035, 1., "", "", "", "", "", 
  "", "", "", "", "", "", "", "", "", "", "", "", "", "", "", "", "", "", "", 
  "", "", 65.74, 3.2866268*^7, 23.89, 16.8, 2.405, 1.362, 5819.495, "", 
  276.045, 3.94, "", "", 26.664, "", 61.15, 0.581}, 
 {"AGO", "Africa", "Angola", "2021-01-11", 18254., 61., 81.429, 420., 4., 
  1.714, 555.402, 1.856, 2.478, 12.779, 0.122, 0.052, 1., "", "", "", "", "", 
  "", "", "", "", "", "", "", "", "", "", "", "", "", "", "", "", "", "", "", 
  "", "", 65.74, 3.2866268*^7, 23.89, 16.8, 2.405, 1.362, 5819.495, "", 
  276.045, 3.94, "", "", 26.664, "", 61.15, 0.581}, 
 {"AGO", "Africa", "Angola", "2021-01-12", 18343., 89., 83.857, 422., 2., 
  1.714, 558.11, 2.708, 2.551, 12.84, 0.061, 0.052, 1., "", "", "", "", "", 
  "", "", "", "", "", "", "", "", "", "", "", "", "", "", "", "", "", "", "", 
  "", "", 65.74, 3.2866268*^7, 23.89, 16.8, 2.405, 1.362, 5819.495, "", 
  276.045, 3.94, "", "", 26.664, "", 61.15, 0.581}, 
 {"AGO", "Africa", "Angola", "2021-01-13", 18425., 82., 80.143, 424., 2., 
  1.571, 560.605, 2.495, 2.438, 12.901, 0.061, 0.048, 1., "", "", "", "", "", 
  "", "", "", "", "", "", "", "", "", "", "", "", "", "", "", "", "", "", "", 
  "", "", 65.74, 3.2866268*^7, 23.89, 16.8, 2.405, 1.362, 5819.495, "", 
  276.045, 3.94, "", "", 26.664, "", 61.15, 0.581}, 
 {"AGO", "Africa", "Angola", "2021-01-14", 18613., 188., 91.286, 425., 1., 
  1.714, 566.325, 5.72, 2.777, 12.931, 0.03, 0.052, 1., "", "", "", "", "", 
  "", "", "", "", "", "", "", "", "", "", "", "", "", "", "", "", "", "", "", 
  "", "", 65.74, 3.2866268*^7, 23.89, 16.8, 2.405, 1.362, 5819.495, "", 
  276.045, 3.94, "", "", 26.664, "", 61.15, 0.581}, 
 {"AGO", "Africa", "Angola", "2021-01-15", 18679., 66., 87.571, 428., 3., 
  1.857, 568.333, 2.008, 2.664, 13.022, 0.091, 0.057, 0.99, "", "", "", "", 
  "", "", "", "", "", "", "", "", "", "", "", "", "", "", "", "", "", "", "", 
  "", "", "", 65.74, 3.2866268*^7, 23.89, 16.8, 2.405, 1.362, 5819.495, "", 
  276.045, 3.94, "", "", 26.664, "", 61.15, 0.581}, 
 {"AGO", "Africa", "Angola", "2021-01-16", 18765., 86., 87., 431., 3., 2.143, 
  570.95, 2.617, 2.647, 13.114, 0.091, 0.065, 0.99, "", "", "", "", "", "", 
  "", "", "", "", "", "", "", "", "", "", "", "", "", "", "", "", "", "", "", 
  "", 65.74, 3.2866268*^7, 23.89, 16.8, 2.405, 1.362, 5819.495, "", 276.045, 
  3.94, "", "", 26.664, "", 61.15, 0.581}, {"AGO", "Africa", "Angola", 
  "2021-01-17", 18875., 110., 97.429, 436., 5., 2.857, 574.297, 3.347, 2.964, 
  13.266, 0.152, 0.087, 0.98, "", "", "", "", "", "", "", "", "", "", "", "", 
  "", "", "", "", "", "", "", "", "", "", "", "", "", "", 65.74, 
  3.2866268*^7, 23.89, 16.8, 2.405, 1.362, 5819.495, "", 276.045, 3.94, "", 
  "", 26.664, "", 61.15, 0.581}, {"AGO", "Africa", "Angola", "2021-01-18", 
  18926., 51., 96., 439., 3., 2.714, 575.849, 1.552, 2.921, 13.357, 0.091, 
  0.083, 0.97, "", "", "", "", "", "", "", "", "", "", "", "", "", "", "", 
  "", "", "", "", "", "", "", "", "", "", "", 65.74, 3.2866268*^7, 23.89, 
  16.8, 2.405, 1.362, 5819.495, "", 276.045, 3.94, "", "", 26.664, "", 61.15, 
  0.581}, {"AGO", "Africa", "Angola", "2021-01-19", 19011., 85., 95.429, 
  442., 3., 2.857, 578.435, 2.586, 2.904, 13.448, 0.091, 0.087, 0.96, "", "", 
  "", "", "", "", "", "", "", "", "", "", "", "", "", "", "", "", "", "", "", 
  "", "", "", "", "", 62.96, 3.2866268*^7, 23.89, 16.8, 2.405, 1.362, 
  5819.495, "", 276.045, 3.94, "", "", 26.664, "", 61.15, 0.581}, 
 {"AGO", "Africa", "Angola", "2021-01-20", 19093., 82., 95.429, 444., 2., 
  2.857, 580.93, 2.495, 2.904, 13.509, 0.061, 0.087, 0.96, "", "", "", "", 
  "", "", "", "", "", "", "", "", "", "", "", "", "", "", "", "", "", "", "", 
  "", "", "", 62.96, 3.2866268*^7, 23.89, 16.8, 2.405, 1.362, 5819.495, "", 
  276.045, 3.94, "", "", 26.664, "", 61.15, 0.581}, 
 {"AGO", "Africa", "Angola", "2021-01-21", 19177., 84., 80.571, 448., 4., 
  3.286, 583.486, 2.556, 2.451, 13.631, 0.122, 0.1, 0.95, "", "", "", "", "", 
  "", "", "", "", "", "", "", "", "", "", "", "", "", "", "", "", "", "", "", 
  "", "", 62.96, 3.2866268*^7, 23.89, 16.8, 2.405, 1.362, 5819.495, "", 
  276.045, 3.94, "", "", 26.664, "", 61.15, 0.581}, 
 {"AGO", "Africa", "Angola", "2021-01-22", 19269., 92., 84.286, 452., 4., 
  3.429, 586.285, 2.799, 2.565, 13.753, 0.122, 0.104, 0.94, "", "", "", "", 
  "", "", "", "", "", "", "", "", "", "", "", "", "", "", "", "", "", "", "", 
  "", "", "", 62.96, 3.2866268*^7, 23.89, 16.8, 2.405, 1.362, 5819.495, "", 
  276.045, 3.94, "", "", 26.664, "", 61.15, 0.581}, 
 {"AGO", "Africa", "Angola", "2021-01-23", 19367., 98., 86., 457., 5., 3.714, 
  589.267, 2.982, 2.617, 13.905, 0.152, 0.113, 0.94, "", "", "", "", "", "", 
  "", "", "", "", "", "", "", "", "", "", "", "", "", "", "", "", "", "", "", 
  "", 62.96, 3.2866268*^7, 23.89, 16.8, 2.405, 1.362, 5819.495, "", 276.045, 
  3.94, "", "", 26.664, "", 61.15, 0.581}, {"AGO", "Africa", "Angola", 
  "2021-01-24", 19399., 32., 74.857, 459., 2., 3.286, 590.24, 0.974, 2.278, 
  13.966, 0.061, 0.1, 0.93, "", "", "", "", "", "", "", "", "", "", "", "", 
  "", "", "", "", "", "", "", "", "", "", "", "", "", "", 62.96, 
  3.2866268*^7, 23.89, 16.8, 2.405, 1.362, 5819.495, "", 276.045, 3.94, "", 
  "", 26.664, "", 61.15, 0.581}, {"AGO", "Africa", "Angola", "2021-01-25", 
  19476., 77., 78.571, 461., 2., 3.143, 592.583, 2.343, 2.391, 14.027, 0.061, 
  0.096, 0.92, "", "", "", "", "", "", "", "", "", "", "", "", "", "", "", 
  "", "", "", "", "", "", "", "", "", "", "", 62.96, 3.2866268*^7, 23.89, 
  16.8, 2.405, 1.362, 5819.495, "", 276.045, 3.94, "", "", 26.664, "", 61.15, 
  0.581}, {"AGO", "Africa", "Angola", "2021-01-26", 19553., 77., 77.429, 
  462., 1., 2.857, 594.926, 2.343, 2.356, 14.057, 0.03, 0.087, 0.91, "", "", 
  "", "", "", "", "", "", "", "", "", "", "", "", "", "", "", "", "", "", "", 
  "", "", "", "", "", 62.96, 3.2866268*^7, 23.89, 16.8, 2.405, 1.362, 
  5819.495, "", 276.045, 3.94, "", "", 26.664, "", 61.15, 0.581}, 
 {"AGO", "Africa", "Angola", "2021-01-27", 19580., 27., 69.571, 462., 0., 
  2.571, 595.748, 0.822, 2.117, 14.057, 0., 0.078, 0.91, "", "", "", "", "", 
  "", "", "", "", "", "", "", "", "", "", "", "", "", "", "", "", "", "", "", 
  "", "", 62.96, 3.2866268*^7, 23.89, 16.8, 2.405, 1.362, 5819.495, "", 
  276.045, 3.94, "", "", 26.664, "", 61.15, 0.581}, 
 {"AGO", "Africa", "Angola", "2021-01-28", 19672., 92., 70.714, 464., 2., 
  2.286, 598.547, 2.799, 2.152, 14.118, 0.061, 0.07, 0.9, "", "", "", "", "", 
  "", "", "", "", "", "", "", "", "", "", "", "", "", "", "", "", "", "", "", 
  "", "", 62.96, 3.2866268*^7, 23.89, 16.8, 2.405, 1.362, 5819.495, "", 
  276.045, 3.94, "", "", 26.664, "", 61.15, 0.581}, 
 {"AGO", "Africa", "Angola", "2021-01-29", 19723., 51., 64.857, 464., 0., 
  1.714, 600.099, 1.552, 1.973, 14.118, 0., 0.052, 0.9, "", "", "", "", "", 
  "", "", "", "", "", "", "", "", "", "", "", "", "", "", "", "", "", "", "", 
  "", "", 62.96, 3.2866268*^7, 23.89, 16.8, 2.405, 1.362, 5819.495, "", 
  276.045, 3.94, "", "", 26.664, "", 61.15, 0.581}, 
 {"AGO", "Africa", "Angola", "2021-01-30", 19782., 59., 59.286, 464., 0., 1., 
  601.894, 1.795, 1.804, 14.118, 0., 0.03, 0.89, "", "", "", "", "", "", "", 
  "", "", "", "", "", "", "", "", "", "", "", "", "", "", "", "", "", "", "", 
  62.96, 3.2866268*^7, 23.89, 16.8, 2.405, 1.362, 5819.495, "", 276.045, 
  3.94, "", "", 26.664, "", 61.15, 0.581}, {"AGO", "Africa", "Angola", 
  "2021-01-31", 19796., 14., 56.714, 466., 2., 1., 602.32, 0.426, 1.726, 
  14.179, 0.061, 0.03, 0.89, "", "", "", "", "", "", "", "", "", "", "", "", 
  "", "", "", "", "", "", "", "", "", "", "", "", "", "", 62.96, 
  3.2866268*^7, 23.89, 16.8, 2.405, 1.362, 5819.495, "", 276.045, 3.94, "", 
  "", 26.664, "", 61.15, 0.581}, {"AGO", "Africa", "Angola", "2021-02-01", 
  19829., 33., 50.429, 466., 0., 0.714, 603.324, 1.004, 1.534, 14.179, 0., 
  0.022, 0.89, "", "", "", "", "", "", "", "", "", "", "", "", "", "", "", 
  "", "", "", "", "", "", "", "", "", "", "", 62.96, 3.2866268*^7, 23.89, 
  16.8, 2.405, 1.362, 5819.495, "", 276.045, 3.94, "", "", 26.664, "", 61.15, 
  0.581}, {"AGO", "Africa", "Angola", "2021-02-02", 19900., 71., 49.571, 
  468., 2., 0.857, 605.484, 2.16, 1.508, 14.24, 0.061, 0.026, 0.89, "", "", 
  "", "", "", "", "", "", "", "", "", "", "", "", "", "", "", "", "", "", "", 
  "", "", "", "", "", 62.96, 3.2866268*^7, 23.89, 16.8, 2.405, 1.362, 
  5819.495, "", 276.045, 3.94, "", "", 26.664, "", 61.15, 0.581}, 
 {"AGO", "Africa", "Angola", "2021-02-03", 19937., 37., 51., 470., 2., 1.143, 
  606.61, 1.126, 1.552, 14.3, 0.061, 0.035, 0.89, "", "", "", "", "", "", "", 
  "", "", "", "", "", "", "", "", "", "", "", "", "", "", "", "", "", "", "", 
  62.96, 3.2866268*^7, 23.89, 16.8, 2.405, 1.362, 5819.495, "", 276.045, 
  3.94, "", "", 26.664, "", 61.15, 0.581}, {"AGO", "Africa", "Angola", 
  "2021-02-04", 19996., 59., 46.286, 473., 3., 1.286, 608.405, 1.795, 1.408, 
  14.392, 0.091, 0.039, 0.88, "", "", "", "", "", "", "", "", "", "", "", "", 
  "", "", "", "", "", "", "", "", "", "", "", "", "", "", 62.96, 
  3.2866268*^7, 23.89, 16.8, 2.405, 1.362, 5819.495, "", 276.045, 3.94, "", 
  "", 26.664, "", 61.15, 0.581}, {"AGO", "Africa", "Angola", "2021-02-05", 
  20030., 34., 43.857, 474., 1., 1.429, 609.439, 1.034, 1.334, 14.422, 0.03, 
  0.043, 0.89, "", "", "", "", "", "", "", "", "", "", "", "", "", "", "", 
  "", "", "", "", "", "", "", "", "", "", "", 61.11, 3.2866268*^7, 23.89, 
  16.8, 2.405, 1.362, 5819.495, "", 276.045, 3.94, "", "", 26.664, "", 61.15, 
  0.581}, {"AGO", "Africa", "Angola", "2021-02-06", 20062., 32., 40., 475., 
  1., 1.571, 610.413, 0.974, 1.217, 14.453, 0.03, 0.048, 0.89, "", "", "", 
  "", "", "", "", "", "", "", "", "", "", "", "", "", "", "", "", "", "", "", 
  "", "", "", "", 61.11, 3.2866268*^7, 23.89, 16.8, 2.405, 1.362, 5819.495, 
  "", 276.045, 3.94, "", "", 26.664, "", 61.15, 0.581}, 
 {"AGO", "Africa", "Angola", "2021-02-07", 20086., 24., 41.429, 475., 0., 
  1.286, 611.143, 0.73, 1.261, 14.453, 0., 0.039, 0.89, "", "", "", "", "", 
  "", "", "", "", "", "", "", "", "", "", "", "", "", "", "", "", "", "", "", 
  "", "", 61.11, 3.2866268*^7, 23.89, 16.8, 2.405, 1.362, 5819.495, "", 
  276.045, 3.94, "", "", 26.664, "", 61.15, 0.581}, 
 {"AGO", "Africa", "Angola", "2021-02-08", 20112., 26., 40.429, 475., 0., 
  1.286, 611.934, 0.791, 1.23, 14.453, 0., 0.039, 0.9, "", "", "", "", "", 
  "", "", "", "", "", "", "", "", "", "", "", "", "", "", "", "", "", "", "", 
  "", "", 61.11, 3.2866268*^7, 23.89, 16.8, 2.405, 1.362, 5819.495, "", 
  276.045, 3.94, "", "", 26.664, "", 61.15, 0.581}, 
 {"AGO", "Africa", "Angola", "2021-02-09", 20163., 51., 37.571, 478., 3., 
  1.429, 613.486, 1.552, 1.143, 14.544, 0.091, 0.043, 0.9, "", "", "", "", 
  "", "", "", "", "", "", "", "", "", "", "", "", "", "", "", "", "", "", "", 
  "", "", "", 61.11, 3.2866268*^7, 23.89, 16.8, 2.405, 1.362, 5819.495, "", 
  276.045, 3.94, "", "", 26.664, "", 61.15, 0.581}, 
 {"AGO", "Africa", "Angola", "2021-02-10", 20210., 47., 39., 487., 9., 2.429, 
  614.916, 1.43, 1.187, 14.818, 0.274, 0.074, 0.9, "", "", "", "", "", "", 
  "", "", "", "", "", "", "", "", "", "", "", "", "", "", "", "", "", "", "", 
  "", 61.11, 3.2866268*^7, 23.89, 16.8, 2.405, 1.362, 5819.495, "", 276.045, 
  3.94, "", "", 26.664, "", 61.15, 0.581}, {"AGO", "Africa", "Angola", 
  "2021-02-11", 20261., 51., 37.857, 487., 0., 2., 616.468, 1.552, 1.152, 
  14.818, 0., 0.061, 0.9, "", "", "", "", "", "", "", "", "", "", "", "", "", 
  "", "", "", "", "", "", "", "", "", "", "", "", "", 61.11, 3.2866268*^7, 
  23.89, 16.8, 2.405, 1.362, 5819.495, "", 276.045, 3.94, "", "", 26.664, "", 
  61.15, 0.581}, {"AGO", "Africa", "Angola", "2021-02-12", 20294., 33., 
  37.714, 490., 3., 2.286, 617.472, 1.004, 1.148, 14.909, 0.091, 0.07, 0.91, 
  "", "", "", "", "", "", "", "", "", "", "", "", "", "", "", "", "", "", "", 
  "", "", "", "", "", "", "", 61.11, 3.2866268*^7, 23.89, 16.8, 2.405, 1.362, 
  5819.495, "", 276.045, 3.94, "", "", 26.664, "", 61.15, 0.581}, 
 {"AGO", "Africa", "Angola", "2021-02-13", 20329., 35., 38.143, 491., 1., 
  2.286, 618.537, 1.065, 1.161, 14.939, 0.03, 0.07, 0.91, "", "", "", "", "", 
  "", "", "", "", "", "", "", "", "", "", "", "", "", "", "", "", "", "", "", 
  "", "", 61.11, 3.2866268*^7, 23.89, 16.8, 2.405, 1.362, 5819.495, "", 
  276.045, 3.94, "", "", 26.664, "", 61.15, 0.581}, 
 {"AGO", "Africa", "Angola", "2021-02-14", 20366., 37., 40., 492., 1., 2.429, 
  619.663, 1.126, 1.217, 14.97, 0.03, 0.074, 0.92, "", "", "", "", "", "", 
  "", "", "", "", "", "", "", "", "", "", "", "", "", "", "", "", "", "", "", 
  "", 61.11, 3.2866268*^7, 23.89, 16.8, 2.405, 1.362, 5819.495, "", 276.045, 
  3.94, "", "", 26.664, "", 61.15, 0.581}, {"AGO", "Africa", "Angola", 
  "2021-02-15", 20381., 15., 38.429, 493., 1., 2.571, 620.119, 0.456, 1.169, 
  15., 0.03, 0.078, 0.92, "", "", "", "", "", "", "", "", "", "", "", "", "", 
  "", "", "", "", "", "", "", "", "", "", "", "", "", 61.11, 3.2866268*^7, 
  23.89, 16.8, 2.405, 1.362, 5819.495, "", 276.045, 3.94, "", "", 26.664, "", 
  61.15, 0.581}, {"AGO", "Africa", "Angola", "2021-02-16", 20389., 8., 
  32.286, 494., 1., 2.286, 620.362, 0.243, 0.982, 15.031, 0.03, 0.07, 0.92, 
  "", "", "", "", "", "", "", "", "", "", "", "", "", "", "", "", "", "", "", 
  "", "", "", "", "", "", "", 58.33, 3.2866268*^7, 23.89, 16.8, 2.405, 1.362, 
  5819.495, "", 276.045, 3.94, "", "", 26.664, "", 61.15, 0.581}, 
 {"AGO", "Africa", "Angola", "2021-02-17", 20400., 11., 27.143, 496., 2., 
  1.286, 620.697, 0.335, 0.826, 15.091, 0.061, 0.039, 0.93, "", "", "", "", 
  "", "", "", "", "", "", "", "", "", "", "", "", "", "", "", "", "", "", "", 
  "", "", "", 58.33, 3.2866268*^7, 23.89, 16.8, 2.405, 1.362, 5819.495, "", 
  276.045, 3.94, "", "", 26.664, "", 61.15, 0.581}, 
 {"AGO", "Africa", "Angola", "2021-02-18", 20452., 52., 27.286, 498., 2., 
  1.571, 622.279, 1.582, 0.83, 15.152, 0.061, 0.048, 0.94, "", "", "", "", 
  "", "", "", "", "", "", "", "", "", "", "", "", "", "", "", "", "", "", "", 
  "", "", "", 58.33, 3.2866268*^7, 23.89, 16.8, 2.405, 1.362, 5819.495, "", 
  276.045, 3.94, "", "", 26.664, "", 61.15, 0.581}, 
 {"AGO", "Africa", "Angola", "2021-02-19", 20478., 26., 26.286, 498., 0., 
  1.143, 623.07, 0.791, 0.8, 15.152, 0., 0.035, 0.95, "", "", "", "", "", "", 
  "", "", "", "", "", "", "", "", "", "", "", "", "", "", "", "", "", "", "", 
  "", 58.33, 3.2866268*^7, 23.89, 16.8, 2.405, 1.362, 5819.495, "", 276.045, 
  3.94, "", "", 26.664, "", 61.15, 0.581}, {"AGO", "Africa", "Angola", 
  "2021-02-20", 20499., 21., 24.286, 498., 0., 1., 623.709, 0.639, 0.739, 
  15.152, 0., 0.03, 0.97, "", "", "", "", "", "", "", "", "", "", "", "", "", 
  "", "", "", "", "", "", "", "", "", "", "", "", "", 58.33, 3.2866268*^7, 
  23.89, 16.8, 2.405, 1.362, 5819.495, "", 276.045, 3.94, "", "", 26.664, "", 
  61.15, 0.581}, {"AGO", "Africa", "Angola", "2021-02-21", 20519., 20., 
  21.857, 499., 1., 1., 624.318, 0.609, 0.665, 15.183, 0.03, 0.03, 0.98, "", 
  "", "", "", "", "", "", "", "", "", "", "", "", "", "", "", "", "", "", "", 
  "", "", "", "", "", "", 58.33, 3.2866268*^7, 23.89, 16.8, 2.405, 1.362, 
  5819.495, "", 276.045, 3.94, "", "", 26.664, "", 61.15, 0.581}, 
 {"AGO", "Africa", "Angola", "2021-02-22", 20548., 29., 23.857, 499., 0., 
  0.857, 625.2, 0.882, 0.726, 15.183, 0., 0.026, 0.99, "", "", "", "", "", 
  "", "", "", "", "", "", "", "", "", "", "", "", "", "", "", "", "", "", "", 
  "", "", 58.33, 3.2866268*^7, 23.89, 16.8, 2.405, 1.362, 5819.495, "", 
  276.045, 3.94, "", "", 26.664, "", 61.15, 0.581}, 
 {"AGO", "Africa", "Angola", "2021-02-23", 20584., 36., 27.857, 500., 1., 
  0.857, 626.296, 1.095, 0.848, 15.213, 0.03, 0.026, 1.01, "", "", "", "", 
  "", "", "", "", "", "", "", "", "", "", "", "", "", "", "", "", "", "", "", 
  "", "", "", 58.33, 3.2866268*^7, 23.89, 16.8, 2.405, 1.362, 5819.495, "", 
  276.045, 3.94, "", "", 26.664, "", 61.15, 0.581}, 
 {"AGO", "Africa", "Angola", "2021-02-24", 20640., 56., 34.286, 501., 1., 
  0.714, 628., 1.704, 1.043, 15.244, 0.03, 0.022, 1.02, "", "", "", "", "", 
  "", "", "", "", "", "", "", "", "", "", "", "", "", "", "", "", "", "", "", 
  "", "", 58.33, 3.2866268*^7, 23.89, 16.8, 2.405, 1.362, 5819.495, "", 
  276.045, 3.94, "", "", 26.664, "", 61.15, 0.581}, 
 {"AGO", "Africa", "Angola", "2021-02-25", 20695., 55., 34.714, 502., 1., 
  0.571, 629.673, 1.673, 1.056, 15.274, 0.03, 0.017, 1.02, "", "", "", "", 
  "", "", "", "", "", "", "", "", "", "", "", "", "", "", "", "", "", "", "", 
  "", "", "", 58.33, 3.2866268*^7, 23.89, 16.8, 2.405, 1.362, 5819.495, "", 
  276.045, 3.94, "", "", 26.664, "", 61.15, 0.581}, 
 {"AGO", "Africa", "Angola", "2021-02-26", 20759., 64., 40.143, 504., 2., 
  0.857, 631.62, 1.947, 1.221, 15.335, 0.061, 0.026, 1.03, "", "", "", "", 
  "", "", "", "", "", "", "", "", "", "", "", "", "", "", "", "", "", "", "", 
  "", "", "", 58.33, 3.2866268*^7, 23.89, 16.8, 2.405, 1.362, 5819.495, "", 
  276.045, 3.94, "", "", 26.664, "", 61.15, 0.581}, 
 {"AGO", "Africa", "Angola", "2021-02-27", 20782., 23., 40.429, 506., 2., 
  1.143, 632.32, 0.7, 1.23, 15.396, 0.061, 0.035, 1.03, "", "", "", "", "", 
  "", "", "", "", "", "", "", "", "", "", "", "", "", "", "", "", "", "", "", 
  "", "", 58.33, 3.2866268*^7, 23.89, 16.8, 2.405, 1.362, 5819.495, "", 
  276.045, 3.94, "", "", 26.664, "", 61.15, 0.581}, 
 {"AGO", "Africa", "Angola", "2021-02-28", 20807., 25., 41.143, 508., 2., 
  1.286, 633.081, 0.761, 1.252, 15.457, 0.061, 0.039, 1.03, "", "", "", "", 
  "", "", "", "", "", "", "", "", "", "", "", "", "", "", "", "", "", "", "", 
  "", "", "", 58.33, 3.2866268*^7, 23.89, 16.8, 2.405, 1.362, 5819.495, "", 
  276.045, 3.94, "", "", 26.664, "", 61.15, 0.581}, 
 {"AGO", "Africa", "Angola", "2021-03-01", 20854., 47., 43.714, 508., 0., 
  1.286, 634.511, 1.43, 1.33, 15.457, 0., 0.039, 1.04, "", "", "", "", "", 
  "", "", "", "", "", "", "", "", "", "", "", "", 0., 0., "", "", "", 0., 0., 
  "", "", 58.33, 3.2866268*^7, 23.89, 16.8, 2.405, 1.362, 5819.495, "", 
  276.045, 3.94, "", "", 26.664, "", 61.15, 0.581}, 
 {"AGO", "Africa", "Angola", "2021-03-02", 20882., 28., 42.571, 510., 2., 
  1.429, 635.363, 0.852, 1.295, 15.517, 0.061, 0.043, 1.04, "", "", "", "", 
  "", "", "", "", "", "", "", "", "", "", "", "", "", "", "", "", "", 881., 
  "", "", "", 27., 58.33, 3.2866268*^7, 23.89, 16.8, 2.405, 1.362, 5819.495, 
  "", 276.045, 3.94, "", "", 26.664, "", 61.15, 0.581}, 
 {"AGO", "Africa", "Angola", "2021-03-03", 20923., 41., 40.429, 510., 0., 
  1.286, 636.61, 1.247, 1.23, 15.517, 0., 0.039, 1.04, "", "", "", "", "", 
  "", "", "", "", "", "", "", "", "", "", "", "", "", "", "", "", 881., "", 
  "", "", 27., 58.33, 3.2866268*^7, 23.89, 16.8, 2.405, 1.362, 5819.495, "", 
  276.045, 3.94, "", "", 26.664, "", 61.15, 0.581}, 
 {"AGO", "Africa", "Angola", "2021-03-04", 20981., 58., 40.857, 511., 1., 
  1.286, 638.375, 1.765, 1.243, 15.548, 0.03, 0.039, 1.05, "", "", "", "", 
  "", "", "", "", "", "", "", "", "", "", "", "", "", "", "", "", "", 881., 
  "", "", "", 27., 58.33, 3.2866268*^7, 23.89, 16.8, 2.405, 1.362, 5819.495, 
  "", 276.045, 3.94, "", "", 26.664, "", 61.15, 0.581}, 
 {"AGO", "Africa", "Angola", "2021-03-05", 21026., 45., 38.143, 511., 0., 1., 
  639.744, 1.369, 1.161, 15.548, 0., 0.03, 1.05, "", "", "", "", "", "", "", 
  "", "", "", "", "", "", "", "", "", "", "", "", "", "", 881., "", "", "", 
  27., 58.33, 3.2866268*^7, 23.89, 16.8, 2.405, 1.362, 5819.495, "", 276.045, 
  3.94, "", "", 26.664, "", 61.15, 0.581}, {"AGO", "Africa", "Angola", 
  "2021-03-06", 21055., 29., 39., 512., 1., 0.857, 640.626, 0.882, 1.187, 
  15.578, 0.03, 0.026, 1.05, "", "", "", "", "", "", "", "", "", "", "", "", 
  "", "", "", "", "", "", "", "", "", 881., "", "", "", 27., 58.33, 
  3.2866268*^7, 23.89, 16.8, 2.405, 1.362, 5819.495, "", 276.045, 3.94, "", 
  "", 26.664, "", 61.15, 0.581}, {"AGO", "Africa", "Angola", "2021-03-07", 
  21086., 31., 39.857, 514., 2., 0.857, 641.57, 0.943, 1.213, 15.639, 0.061, 
  0.026, 1.06, "", "", "", "", "", "", "", "", "", "", "", "", "", "", "", 
  "", "", "", "", "", "", 881., "", "", "", 27., 58.33, 3.2866268*^7, 23.89, 
  16.8, 2.405, 1.362, 5819.495, "", 276.045, 3.94, "", "", 26.664, "", 61.15, 
  0.581}, {"AGO", "Africa", "Angola", "2021-03-08", 21108., 22., 36.286, 
  515., 1., 1., 642.239, 0.669, 1.104, 15.67, 0.03, 0.03, 1.06, "", "", "", 
  "", "", "", "", "", "", "", "", "", "", "", "", "", "", 6169., 6169., "", 
  "", 881., 0.02, 0.02, "", 27., 58.33, 3.2866268*^7, 23.89, 16.8, 2.405, 
  1.362, 5819.495, "", 276.045, 3.94, "", "", 26.664, "", 61.15, 0.581}, 
 {"AGO", "Africa", "Angola", "2021-03-09", 21114., 6., 33.143, 516., 1., 
  0.857, 642.422, 0.183, 1.008, 15.7, 0.03, 0.026, 1.07, "", "", "", "", "", 
  "", "", "", "", "", "", "", "", "", "", "", "", "", "", "", "", 1367., "", 
  "", "", 42., 58.33, 3.2866268*^7, 23.89, 16.8, 2.405, 1.362, 5819.495, "", 
  276.045, 3.94, "", "", 26.664, "", 61.15, 0.581}, 
 {"AGO", "Africa", "Angola", "2021-03-10", 21161., 47., 34., 516., 0., 0.857, 
  643.852, 1.43, 1.034, 15.7, 0., 0.026, 1.08, "", "", "", "", "", "", "", 
  "", "", "", "", "", "", "", "", "", "", "", "", "", "", 1853., "", "", "", 
  56., 58.33, 3.2866268*^7, 23.89, 16.8, 2.405, 1.362, 5819.495, "", 276.045, 
  3.94, "", "", 26.664, "", 61.15, 0.581}, {"AGO", "Africa", "Angola", 
  "2021-03-11", 21205., 44., 32., 517., 1., 0.857, 645.19, 1.339, 0.974, 
  15.73, 0.03, 0.026, 1.09, "", "", "", "", "", "", "", "", "", "", "", "", 
  "", "", "", "", "", "", "", "", "", 2339., "", "", "", 71., 58.33, 
  3.2866268*^7, 23.89, 16.8, 2.405, 1.362, 5819.495, "", 276.045, 3.94, "", 
  "", 26.664, "", 61.15, 0.581}, {"AGO", "Africa", "Angola", "2021-03-12", 
  21265., 60., 34.143, 519., 2., 1.143, 647.016, 1.826, 1.039, 15.791, 0.061, 
  0.035, 1.1, "", "", "", "", "", "", "", "", "", "", "", "", "", "", "", "", 
  "", "", "", "", "", 2825., "", "", "", 86., 58.33, 3.2866268*^7, 23.89, 
  16.8, 2.405, 1.362, 5819.495, "", 276.045, 3.94, "", "", 26.664, "", 61.15, 
  0.581}, {"AGO", "Africa", "Angola", "2021-03-13", 21323., 58., 38.286, 
  520., 1., 1.143, 648.781, 1.765, 1.165, 15.822, 0.03, 0.035, 1.11, "", "", 
  "", "", "", "", "", "", "", "", "", "", "", "", "", "", "", "", "", "", "", 
  3311., "", "", "", 101., 58.33, 3.2866268*^7, 23.89, 16.8, 2.405, 1.362, 
  5819.495, "", 276.045, 3.94, "", "", 26.664, "", 61.15, 0.581}, 
 {"AGO", "Africa", "Angola", "2021-03-14", 21380., 57., 42., 521., 1., 1., 
  650.515, 1.734, 1.278, 15.852, 0.03, 0.03, 1.12, "", "", "", "", "", "", 
  "", "", "", "", "", "", "", "", "", "", "", "", "", "", "", 3797., "", "", 
  "", 116., 58.33, 3.2866268*^7, 23.89, 16.8, 2.405, 1.362, 5819.495, "", 
  276.045, 3.94, "", "", 26.664, "", 61.15, 0.581}, 
 {"AGO", "Africa", "Angola", "2021-03-15", 21407., 27., 42.714, 521., 0., 
  0.857, 651.337, 0.822, 1.3, 15.852, 0., 0.026, 1.12, "", "", "", "", "", 
  "", "", "", "", "", "", "", "", "", "", "", "", "", "", "", "", 4283., "", 
  "", "", 130., 58.33, 3.2866268*^7, 23.89, 16.8, 2.405, 1.362, 5819.495, "", 
  276.045, 3.94, "", "", 26.664, "", 61.15, 0.581}, 
 {"AGO", "Africa", "Angola", "2021-03-16", 21446., 39., 47.429, 522., 1., 
  0.857, 652.523, 1.187, 1.443, 15.883, 0.03, 0.026, 1.12, "", "", "", "", 
  "", "", "", "", "", "", "", "", "", "", "", "", "", "", "", "", "", 4283., 
  "", "", "", 130., 58.33, 3.2866268*^7, 23.89, 16.8, 2.405, 1.362, 5819.495, 
  "", 276.045, 3.94, "", "", 26.664, "", 61.15, 0.581}, 
 {"AGO", "Africa", "Angola", "2021-03-17", 21489., 43., 46.857, 522., 0., 
  0.857, 653.831, 1.308, 1.426, 15.883, 0., 0.026, 1.13, "", "", "", "", "", 
  "", "", "", "", "", "", "", "", "", "", "", "", "", "", "", "", 4283., "", 
  "", "", 130., 58.33, 3.2866268*^7, 23.89, 16.8, 2.405, 1.362, 5819.495, "", 
  276.045, 3.94, "", "", 26.664, "", 61.15, 0.581}, 
 {"AGO", "Africa", "Angola", "2021-03-18", 21558., 69., 50.429, 522., 0., 
  0.714, 655.931, 2.099, 1.534, 15.883, 0., 0.022, 1.13, "", "", "", "", "", 
  "", "", "", "", "", "", "", "", "", "", "", "", 49000., 49000., "", "", 
  4283., 0.15, 0.15, "", 130., 58.33, 3.2866268*^7, 23.89, 16.8, 2.405, 
  1.362, 5819.495, "", 276.045, 3.94, "", "", 26.664, "", 61.15, 0.581}, 
 {"AGO", "Africa", "Angola", "2021-03-19", 21642., 84., 53.857, 524., 2., 
  0.714, 658.487, 2.556, 1.639, 15.943, 0.061, 0.022, 1.14, "", "", "", "", 
  "", "", "", "", "", "", "", "", "", "", "", "", "", "", "", "", "", 4577., 
  "", "", "", 139., 58.33, 3.2866268*^7, 23.89, 16.8, 2.405, 1.362, 5819.495, 
  "", 276.045, 3.94, "", "", 26.664, "", 61.15, 0.581}, 
 {"AGO", "Africa", "Angola", "2021-03-20", 21696., 54., 53.286, 526., 2., 
  0.857, 660.13, 1.643, 1.621, 16.004, 0.061, 0.026, 1.14, "", "", "", "", 
  "", "", "", "", "", "", "", "", "", "", "", "", "", "", "", "", "", 4870., 
  "", "", "", 148., 58.33, 3.2866268*^7, 23.89, 16.8, 2.405, 1.362, 5819.495, 
  "", 276.045, 3.94, "", "", 26.664, "", 61.15, 0.581}, 
 {"AGO", "Africa", "Angola", "2021-03-21", 21733., 37., 50.429, 527., 1., 
  0.857, 661.255, 1.126, 1.534, 16.035, 0.03, 0.026, 1.14, "", "", "", "", 
  "", "", "", "", "", "", "", "", "", "", "", "", "", "", "", "", "", 5163., 
  "", "", "", 157., 58.33, 3.2866268*^7, 23.89, 16.8, 2.405, 1.362, 5819.495, 
  "", 276.045, 3.94, "", "", 26.664, "", 61.15, 0.581}, 
 {"AGO", "Africa", "Angola", "2021-03-22", 21757., 24., 50., 530., 3., 1.286, 
  661.986, 0.73, 1.521, 16.126, 0.091, 0.039, 1.14, "", "", "", "", "", "", 
  "", "", "", "", "", "", "", "", "", "", "", "", "", "", "", 5457., "", "", 
  "", 166., 56.48, 3.2866268*^7, 23.89, 16.8, 2.405, 1.362, 5819.495, "", 
  276.045, 3.94, "", "", 26.664, "", 61.15, 0.581}, 
 {"AGO", "Africa", "Angola", "2021-03-23", 21774., 17., 46.857, 530., 0., 
  1.143, 662.503, 0.517, 1.426, 16.126, 0., 0.035, 1.15, "", "", "", "", "", 
  "", "", "", "", "", "", "", "", "", "", "", "", "", "", "", "", 5750., "", 
  "", "", 175., 56.48, 3.2866268*^7, 23.89, 16.8, 2.405, 1.362, 5819.495, "", 
  276.045, 3.94, "", "", 26.664, "", 61.15, 0.581}, 
 {"AGO", "Africa", "Angola", "2021-03-24", 21836., 62., 49.571, 532., 2., 
  1.429, 664.389, 1.886, 1.508, 16.187, 0.061, 0.043, 1.16, "", "", "", "", 
  "", "", "", "", "", "", "", "", "", "", "", "", "", 87022., 87022., "", "", 
  6044., 0.26, 0.26, "", 184., 56.48, 3.2866268*^7, 23.89, 16.8, 2.405, 
  1.362, 5819.495, "", 276.045, 3.94, "", "", 26.664, "", 61.15, 0.581}, 
 {"AGO", "Africa", "Angola", "2021-03-25", 21914., 78., 50.857, 532., 0., 
  1.429, 666.763, 2.373, 1.547, 16.187, 0., 0.043, 1.17, "", "", "", "", "", 
  "", "", "", "", "", "", "", "", "", "", "", "", "", "", "", "", 6681., "", 
  "", "", 203., 56.48, 3.2866268*^7, 23.89, 16.8, 2.405, 1.362, 5819.495, "", 
  276.045, 3.94, "", "", 26.664, "", 61.15, 0.581}, 
 {"AGO", "Africa", "Angola", "2021-03-26", 21961., 47., 45.571, 532., 0., 
  1.143, 668.193, 1.43, 1.387, 16.187, 0., 0.035, 1.17, "", "", "", "", "", 
  "", "", "", "", "", "", "", "", "", "", "", "", "", "", "", "", 7025., "", 
  "", "", 214., 56.48, 3.2866268*^7, 23.89, 16.8, 2.405, 1.362, 5819.495, "", 
  276.045, 3.94, "", "", 26.664, "", 61.15, 0.581}, 
 {"AGO", "Africa", "Angola", "2021-03-27", 22031., 70., 47.857, 533., 1., 1., 
  670.323, 2.13, 1.456, 16.217, 0.03, 0.03, 1.18, "", "", "", "", "", "", "", 
  "", "", "", "", "", "", "", "", "", "", "", "", "", "", 7369., "", "", "", 
  224., 56.48, 3.2866268*^7, 23.89, 16.8, 2.405, 1.362, 5819.495, "", 
  276.045, 3.94, "", "", 26.664, "", 61.15, 0.581}, 
 {"AGO", "Africa", "Angola", "2021-03-28", 22063., 32., 47.143, 533., 0., 
  0.857, 671.296, 0.974, 1.434, 16.217, 0., 0.026, 1.19, "", "", "", "", "", 
  "", "", "", "", "", "", "", "", "", "", "", "", "", "", "", "", 7713., "", 
  "", "", 235., 56.48, 3.2866268*^7, 23.89, 16.8, 2.405, 1.362, 5819.495, "", 
  276.045, 3.94, "", "", 26.664, "", 61.15, 0.581}, 
 {"AGO", "Africa", "Angola", "2021-03-29", 22132., 69., 53.571, 534., 1., 
  0.571, 673.396, 2.099, 1.63, 16.248, 0.03, 0.017, 1.2, "", "", "", "", "", 
  "", "", "", "", "", "", "", "", "", "", "", "", 130750., 130750., "", "", 
  8057., 0.4, 0.4, "", 245., 56.48, 3.2866268*^7, 23.89, 16.8, 2.405, 1.362, 
  5819.495, "", 276.045, 3.94, "", "", 26.664, "", 61.15, 0.581}, 
 {"AGO", "Africa", "Angola", "2021-03-30", 22182., 50., 58.286, 536., 2., 
  0.857, 674.917, 1.521, 1.773, 16.309, 0.061, 0.026, 1.2, "", "", "", "", 
  "", "", "", "", "", "", "", "", "", "", "", "", "", "", "", "", "", 8060., 
  "", "", "", 245., 59.26, 3.2866268*^7, 23.89, 16.8, 2.405, 1.362, 5819.495, 
  "", 276.045, 3.94, "", "", 26.664, "", 61.15, 0.581}, 
 {"AGO", "Africa", "Angola", "2021-03-31", 22311., 129., 67.857, 537., 1., 
  0.714, 678.842, 3.925, 2.065, 16.339, 0.03, 0.022, 1.21, "", "", "", "", 
  "", "", "", "", "", "", "", "", "", "", "", "", "", "", "", "", "", 8062., 
  "", "", "", 245., 59.26, 3.2866268*^7, 23.89, 16.8, 2.405, 1.362, 5819.495, 
  "", 276.045, 3.94, "", "", 26.664, "", 61.15, 0.581}, 
 {"AGO", "Africa", "Angola", "2021-04-01", 22399., 88., 69.286, 538., 1., 
  0.857, 681.519, 2.678, 2.108, 16.369, 0.03, 0.026, 1.21, "", "", "", "", 
  "", "", "", "", "", "", "", "", "", "", "", "", "", "", "", "", "", 7720., 
  "", "", "", 235., 59.26, 3.2866268*^7, 23.89, 16.8, 2.405, 1.362, 5819.495, 
  "", 276.045, 3.94, "", "", 26.664, "", 61.15, 0.581}, 
```
