## Supplementary material for "Modeling the waves of Covid-19": forecasting program for later stages: world-6-7.txt (part 2 of 37)

```
 {"AGO", "Africa", "Angola", "2021-04-02", 22467., 68., 72.286, 538., 0., 
  0.857, 683.588, 2.069, 2.199, 16.369, 0., 0.026, 1.22, "", "", "", "", "", 
  "", "", "", "", "", "", "", "", "", "", "", "", "", "", "", "", 7379., "", 
  "", "", 225., 59.26, 3.2866268*^7, 23.89, 16.8, 2.405, 1.362, 5819.495, "", 
  276.045, 3.94, "", "", 26.664, "", 61.15, 0.581}, 
 {"AGO", "Africa", "Angola", "2021-04-03", 22579., 112., 78.286, 540., 2., 
  1., 686.996, 3.408, 2.382, 16.43, 0.061, 0.03, 1.22, "", "", "", "", "", 
  "", "", "", "", "", "", "", "", "", "", "", "", "", "", "", "", 7037., "", 
  "", "", 214., 59.26, 3.2866268*^7, 23.89, 16.8, 2.405, 1.362, 5819.495, "", 
  276.045, 3.94, "", "", 26.664, "", 61.15, 0.581}, 
 {"AGO", "Africa", "Angola", "2021-04-04", 22631., 52., 81.143, 542., 2., 
  1.286, 688.578, 1.582, 2.469, 16.491, 0.061, 0.039, 1.22, "", "", "", "", 
  "", "", "", "", "", "", "", "", "", "", "", "", "", "", "", "", "", 6695., 
  "", "", "", 204., 59.26, 3.2866268*^7, 23.89, 16.8, 2.405, 1.362, 5819.495, 
  "", 276.045, 3.94, "", "", 26.664, "", 61.15, 0.581}, 
 {"AGO", "Africa", "Angola", "2021-04-05", 22717., 86., 83.571, 543., 1., 
  1.286, 691.195, 2.617, 2.543, 16.521, 0.03, 0.039, 1.23, "", "", "", "", 
  "", "", "", "", "", "", "", "", "", "", "", "", "", "", "", "", "", 6354., 
  "", "", "", 193., 59.26, 3.2866268*^7, 23.89, 16.8, 2.405, 1.362, 5819.495, 
  "", 276.045, 3.94, "", "", 26.664, "", 61.15, 0.581}, 
 {"AGO", "Africa", "Angola", "2021-04-06", 22885., 168., 100.429, 547., 4., 
  1.571, 696.307, 5.112, 3.056, 16.643, 0.122, 0.048, 1.23, "", "", "", "", 
  "", "", "", "", "", "", "", "", "", "", "", "", "", 181578., 181578., "", 
  "", 6354., 0.55, 0.55, "", 193., 55.56, 3.2866268*^7, 23.89, 16.8, 2.405, 
  1.362, 5819.495, "", 276.045, 3.94, "", "", 26.664, "", 61.15, 0.581}, 
 {"AGO", "Africa", "Angola", "2021-04-07", 23010., 125., 99.857, 547., 0., 
  1.429, 700.11, 3.803, 3.038, 16.643, 0., 0.043, 1.22, "", "", "", "", "", 
  "", "", "", "", "", "", "", "", "", "", "", "", "", "", "", "", 7271., "", 
  "", "", 221., 55.56, 3.2866268*^7, 23.89, 16.8, 2.405, 1.362, 5819.495, "", 
  276.045, 3.94, "", "", 26.664, "", 61.15, 0.581}, 
 {"AGO", "Africa", "Angola", "2021-04-08", 23108., 98., 101.286, 549., 2., 
  1.571, 703.092, 2.982, 3.082, 16.704, 0.061, 0.048, 1.22, "", "", "", "", 
  "", "", "", "", "", "", "", "", "", "", "", "", "", "", "", "", "", 8188., 
  "", "", "", 249., 55.56, 3.2866268*^7, 23.89, 16.8, 2.405, 1.362, 5819.495, 
  "", 276.045, 3.94, "", "", 26.664, "", 61.15, 0.581}, 
 {"AGO", "Africa", "Angola", "2021-04-09", 23242., 134., 110.714, 549., 0., 
  1.571, 707.169, 4.077, 3.369, 16.704, 0., 0.048, 1.22, "", "", "", "", "", 
  "", "", "", "", "", "", "", "", "", "", "", "", "", "", "", "", 9105., "", 
  "", "", 277., 55.56, 3.2866268*^7, 23.89, 16.8, 2.405, 1.362, 5819.495, "", 
  276.045, 3.94, "", "", 26.664, "", 61.15, 0.581}, 
 {"AGO", "Africa", "Angola", "2021-04-10", 23331., 89., 107.429, 550., 1., 
  1.429, 709.877, 2.708, 3.269, 16.734, 0.03, 0.043, 1.22, "", "", "", "", 
  "", "", "", "", "", "", "", "", "", "", "", "", "", "", "", "", "", 10022., 
  "", "", "", 305., 55.56, 3.2866268*^7, 23.89, 16.8, 2.405, 1.362, 5819.495, 
  "", 276.045, 3.94, "", "", 26.664, "", 61.15, 0.581}, 
 {"AGO", "Africa", "Angola", "2021-04-11", 23457., 126., 118., 553., 3., 
  1.571, 713.71, 3.834, 3.59, 16.826, 0.091, 0.048, 1.22, "", "", "", "", "", 
  "", "", "", "", "", "", "", "", "", "", "", "", 245442., 245442., "", "", 
  10939., 0.75, 0.75, "", 333., 58.33, 3.2866268*^7, 23.89, 16.8, 2.405, 
  1.362, 5819.495, "", 276.045, 3.94, "", "", 26.664, "", 61.15, 0.581}, 
 {"AGO", "Africa", "Angola", "2021-04-12", 23549., 92., 118.857, 554., 1., 
  1.571, 716.51, 2.799, 3.616, 16.856, 0.03, 0.048, 1.21, "", "", "", "", "", 
  "", "", "", "", "", "", "", "", "", "", "", "", "", "", "", "", 12710., "", 
  "", "", 387., 58.33, 3.2866268*^7, 23.89, 16.8, 2.405, 1.362, 5819.495, "", 
  276.045, 3.94, "", "", 26.664, "", 61.15, 0.581}, 
 {"AGO", "Africa", "Angola", "2021-04-13", 23697., 148., 116., 554., 0., 1., 
  721.013, 4.503, 3.529, 16.856, 0., 0.03, 1.21, "", "", "", "", "", "", "", 
  "", "", "", "", "", "", "", "", "", "", "", "", "", "", 14481., "", "", "", 
  441., 58.33, 3.2866268*^7, 23.89, 16.8, 2.405, 1.362, 5819.495, "", 
  276.045, 3.94, "", "", 26.664, "", 61.15, 0.581}, 
 {"AGO", "Africa", "Angola", "2021-04-14", 23841., 144., 118.714, 557., 3., 
  1.429, 725.394, 4.381, 3.612, 16.947, 0.091, 0.043, 1.21, "", "", "", "", 
  "", "", "", "", "", "", "", "", "", "", "", "", "", "", "", "", "", 15335., 
  "", "", "", 467., 58.33, 3.2866268*^7, 23.89, 16.8, 2.405, 1.362, 5819.495, 
  "", 276.045, 3.94, "", "", 26.664, "", 61.15, 0.581}, 
 {"AGO", "Africa", "Angola", "2021-04-15", 23951., 110., 120.429, 557., 0., 
  1.143, 728.741, 3.347, 3.664, 16.947, 0., 0.035, 1.21, "", "", "", "", "", 
  "", "", "", "", "", "", "", "", "", "", "", "", "", "", "", "", 16189., "", 
  "", "", 493., 58.33, 3.2866268*^7, 23.89, 16.8, 2.405, 1.362, 5819.495, "", 
  276.045, 3.94, "", "", 26.664, "", 61.15, 0.581}, 
 {"AGO", "Africa", "Angola", "2021-04-16", 24122., 171., 125.714, 560., 3., 
  1.571, 733.944, 5.203, 3.825, 17.039, 0.091, 0.048, 1.2, "", "", "", "", 
  "", "", "", "", "", "", "", "", "", "", "", "", "", "", "", "", "", 17043., 
  "", "", "", 519., 58.33, 3.2866268*^7, 23.89, 16.8, 2.405, 1.362, 5819.495, 
  "", 276.045, 3.94, "", "", 26.664, "", 61.15, 0.581}, 
 {"AGO", "Africa", "Angola", "2021-04-17", 24300., 178., 138.429, 561., 1., 
  1.571, 739.36, 5.416, 4.212, 17.069, 0.03, 0.048, 1.2, "", "", "", "", "", 
  "", "", "", "", "", "", "", "", "", "", "", "", "", "", "", "", 17897., "", 
  "", "", 545., 58.33, 3.2866268*^7, 23.89, 16.8, 2.405, 1.362, 5819.495, "", 
  276.045, 3.94, "", "", 26.664, "", 61.15, 0.581}, 
 {"AGO", "Africa", "Angola", "2021-04-18", 24389., 89., 133.143, 561., 0., 
  1.143, 742.068, 2.708, 4.051, 17.069, 0., 0.035, 1.2, "", "", "", "", "", 
  "", "", "", "", "", "", "", "", "", "", "", "", "", "", "", "", 18751., "", 
  "", "", 571., 58.33, 3.2866268*^7, 23.89, 16.8, 2.405, 1.362, 5819.495, "", 
  276.045, 3.94, "", "", 26.664, "", 61.15, 0.581}, 
 {"AGO", "Africa", "Angola", "2021-04-19", 24518., 129., 138.429, 563., 2., 
  1.286, 745.993, 3.925, 4.212, 17.13, 0.061, 0.039, 1.2, "", "", "", "", "", 
  "", "", "", "", "", "", "", "", "", "", "", "", 395447., 395447., "", "", 
  18751., 1.2, 1.2, "", 571., 58.33, 3.2866268*^7, 23.89, 16.8, 2.405, 1.362, 
  5819.495, "", 276.045, 3.94, "", "", 26.664, "", 61.15, 0.581}, 
 {"AGO", "Africa", "Angola", "2021-04-20", 24661., 143., 137.714, 565., 2., 
  1.571, 750.344, 4.351, 4.19, 17.191, 0.061, 0.048, 1.2, "", "", "", "", "", 
  "", "", "", "", "", "", "", "", "", "", "", "", "", "", "", "", 18247., "", 
  "", "", 555., 58.33, 3.2866268*^7, 23.89, 16.8, 2.405, 1.362, 5819.495, "", 
  276.045, 3.94, "", "", 26.664, "", 61.15, 0.581}, 
 {"AGO", "Africa", "Angola", "2021-04-21", 24883., 222., 148.857, 570., 5., 
  1.857, 757.098, 6.755, 4.529, 17.343, 0.152, 0.057, 1.19, "", "", "", "", 
  "", "", "", "", "", "", "", "", "", "", "", "", "", "", "", "", "", 17743., 
  "", "", "", 540., 58.33, 3.2866268*^7, 23.89, 16.8, 2.405, 1.362, 5819.495, 
  "", 276.045, 3.94, "", "", 26.664, "", 61.15, 0.581}, 
 {"AGO", "Africa", "Angola", "2021-04-22", 25051., 168., 157.143, 572., 2., 
  2.143, 762.21, 5.112, 4.781, 17.404, 0.061, 0.065, 1.19, "", "", "", "", 
  "", "", "", "", "", "", "", "", "", "", "", "", "", "", "", "", "", 17240., 
  "", "", "", 525., 58.33, 3.2866268*^7, 23.89, 16.8, 2.405, 1.362, 5819.495, 
  "", 276.045, 3.94, "", "", 26.664, "", 61.15, 0.581}, 
 {"AGO", "Africa", "Angola", "2021-04-23", 25279., 228., 165.286, 574., 2., 
  2., 769.147, 6.937, 5.029, 17.465, 0.061, 0.061, 1.19, "", "", "", "", "", 
  "", "", "", "", "", "", "", "", "", "", "", "", 456349., 456349., "", "", 
  16736., 1.39, 1.39, "", 509., 58.33, 3.2866268*^7, 23.89, 16.8, 2.405, 
  1.362, 5819.495, "", 276.045, 3.94, "", "", 26.664, "", 61.15, 0.581}, 
 {"AGO", "Africa", "Angola", "2021-04-24", 25492., 213., 170.286, 577., 3., 
  2.286, 775.628, 6.481, 5.181, 17.556, 0.091, 0.07, 1.19, "", "", "", "", 
  "", "", "", "", "", "", "", "", "", "", "", "", "", "", "", "", "", 15337., 
  "", "", "", 467., 58.33, 3.2866268*^7, 23.89, 16.8, 2.405, 1.362, 5819.495, 
  "", 276.045, 3.94, "", "", 26.664, "", 61.15, 0.581}, 
 {"AGO", "Africa", "Angola", "2021-04-25", 25609., 117., 174.286, 579., 2., 
  2.571, 779.188, 3.56, 5.303, 17.617, 0.061, 0.078, 1.18, "", "", "", "", 
  "", "", "", "", "", "", "", "", "", "", "", "", "", "", "", "", "", 13939., 
  "", "", "", 424., 58.33, 3.2866268*^7, 23.89, 16.8, 2.405, 1.362, 5819.495, 
  "", 276.045, 3.94, "", "", 26.664, "", 61.15, 0.581}, 
 {"AGO", "Africa", "Angola", "2021-04-26", 25710., 101., 170.286, 583., 4., 
  2.857, 782.261, 3.073, 5.181, 17.739, 0.122, 0.087, 1.18, "", "", "", "", 
  "", "", "", "", "", "", "", "", "", "", "", "", "", "", "", "", "", 12540., 
  "", "", "", 382., 58.33, 3.2866268*^7, 23.89, 16.8, 2.405, 1.362, 5819.495, 
  "", 276.045, 3.94, "", "", 26.664, "", 61.15, 0.581}, 
 {"AGO", "Africa", "Angola", "2021-04-27", 25942., 232., 183., 587., 4., 
  3.143, 789.32, 7.059, 5.568, 17.86, 0.122, 0.096, 1.18, "", "", "", "", "", 
  "", "", "", "", "", "", "", "", "", "", "", "", "", "", "", "", 11645., "", 
  "", "", 354., 58.33, 3.2866268*^7, 23.89, 16.8, 2.405, 1.362, 5819.495, "", 
  276.045, 3.94, "", "", 26.664, "", 61.15, 0.581}, 
 {"AGO", "Africa", "Angola", "2021-04-28", 26168., 226., 183.571, 591., 4., 
  3., 796.196, 6.876, 5.585, 17.982, 0.122, 0.091, 1.17, "", "", "", "", "", 
  "", "", "", "", "", "", "", "", "", "", "", "", "", "", "", "", 10750., "", 
  "", "", 327., 58.33, 3.2866268*^7, 23.89, 16.8, 2.405, 1.362, 5819.495, "", 
  276.045, 3.94, "", "", 26.664, "", 61.15, 0.581}, 
 {"AGO", "Africa", "Angola", "2021-04-29", 26431., 263., 197.143, 594., 3., 
  3.143, 804.198, 8.002, 5.998, 18.073, 0.091, 0.096, 1.17, "", "", "", "", 
  "", "", "", "", "", "", "", "", "", "", "", "", "", "", "", "", "", 9854., 
  "", "", "", 300., 58.33, 3.2866268*^7, 23.89, 16.8, 2.405, 1.362, 5819.495, 
  "", 276.045, 3.94, "", "", 26.664, "", 61.15, 0.581}, 
 {"AGO", "Africa", "Angola", "2021-04-30", 26652., 221., 196.143, 596., 2., 
  3.143, 810.923, 6.724, 5.968, 18.134, 0.061, 0.096, 1.16, "", "", "", "", 
  "", "", "", "", "", "", "", "", "", "", "", "", "", "", "", "", "", 8959., 
  "", "", "", 273., 58.33, 3.2866268*^7, 23.89, 16.8, 2.405, 1.362, 5819.495, 
  "", 276.045, 3.94, "", "", 26.664, "", 61.15, 0.581}, 
 {"AGO", "Africa", "Angola", "2021-05-01", 26815., 163., 189., 600., 4., 
  3.286, 815.882, 4.959, 5.751, 18.256, 0.122, 0.1, 1.16, "", "", "", "", "", 
  "", "", "", "", "", "", "", "", "", "", "", "", "", "", "", "", 8959., "", 
  "", "", 273., 58.33, 3.2866268*^7, 23.89, 16.8, 2.405, 1.362, 5819.495, "", 
  276.045, 3.94, "", "", 26.664, "", 61.15, 0.581}, 
 {"AGO", "Africa", "Angola", "2021-05-02", 26993., 178., 197.714, 602., 2., 
  3.286, 821.298, 5.416, 6.016, 18.317, 0.061, 0.1, 1.16, "", "", "", "", "", 
  "", "", "", "", "", "", "", "", "", "", "", "", "", "", "", "", 8959., "", 
  "", "", 273., 58.33, 3.2866268*^7, 23.89, 16.8, 2.405, 1.362, 5819.495, "", 
  276.045, 3.94, "", "", 26.664, "", 61.15, 0.581}, 
 {"AGO", "Africa", "Angola", "2021-05-03", 27133., 140., 203.286, 603., 1., 
  2.857, 825.558, 4.26, 6.185, 18.347, 0.03, 0.087, 1.15, "", "", "", "", "", 
  "", "", "", "", "", "", "", "", "", "", "", "", "", "", "", "", 8959., "", 
  "", "", 273., 58.33, 3.2866268*^7, 23.89, 16.8, 2.405, 1.362, 5819.495, "", 
  276.045, 3.94, "", "", 26.664, "", 61.15, 0.581}, 
 {"AGO", "Africa", "Angola", "2021-05-04", 27284., 151., 191.714, 609., 6., 
  3.143, 830.152, 4.594, 5.833, 18.53, 0.183, 0.096, 1.15, "", "", "", "", 
  "", "", "", "", "", "", "", "", "", "", "", "", "", "", "", "", "", 8959., 
  "", "", "", 273., 58.33, 3.2866268*^7, 23.89, 16.8, 2.405, 1.362, 5819.495, 
  "", 276.045, 3.94, "", "", 26.664, "", 61.15, 0.581}, 
 {"AGO", "Africa", "Angola", "2021-05-05", 27529., 245., 194.429, 618., 9., 
  3.857, 837.607, 7.454, 5.916, 18.803, 0.274, 0.117, 1.15, "", "", "", "", 
  "", "", "", "", "", "", "", "", "", "", "", "", "", "", "", "", "", 8959., 
  "", "", "", 273., 58.33, 3.2866268*^7, 23.89, 16.8, 2.405, 1.362, 5819.495, 
  "", 276.045, 3.94, "", "", 26.664, "", 61.15, 0.581}, 
 {"AGO", "Africa", "Angola", "2021-05-06", 27921., 392., 212.857, 622., 4., 
  4., 849.534, 11.927, 6.476, 18.925, 0.122, 0.122, 1.15, "", "", "", "", "", 
  "", "", "", "", "", "", "", "", "", "", "", "", "", "", "", "", 8959., "", 
  "", "", 273., 58.33, 3.2866268*^7, 23.89, 16.8, 2.405, 1.362, 5819.495, "", 
  276.045, 3.94, "", "", 26.664, "", 61.15, 0.581}, 
 {"AGO", "Africa", "Angola", "2021-05-07", 28201., 280., 221.286, 628., 6., 
  4.571, 858.053, 8.519, 6.733, 19.108, 0.183, 0.139, 1.15, "", "", "", "", 
  "", "", "", "", "", "", "", "", "", "", "", "", "", "", "", "", "", 8959., 
  "", "", "", 273., 58.33, 3.2866268*^7, 23.89, 16.8, 2.405, 1.362, 5819.495, 
  "", 276.045, 3.94, "", "", 26.664, "", 61.15, 0.581}, 
 {"AGO", "Africa", "Angola", "2021-05-08", 28477., 276., 237.429, 630., 2., 
  4.286, 866.451, 8.398, 7.224, 19.169, 0.061, 0.13, 1.14, "", "", "", "", 
  "", "", "", "", "", "", "", "", "", "", "", "", "", "", "", "", "", 8959., 
  "", "", "", 273., 58.33, 3.2866268*^7, 23.89, 16.8, 2.405, 1.362, 5819.495, 
  "", 276.045, 3.94, "", "", 26.664, "", 61.15, 0.581}, 
 {"AGO", "Africa", "Angola", "2021-05-09", 28740., 263., 249.571, 633., 3., 
  4.429, 874.453, 8.002, 7.594, 19.26, 0.091, 0.135, 1.13, "", "", "", "", 
  "", "", "", "", "", "", "", "", "", "", "", "", "", "", "", "", "", 8959., 
  "", "", "", 273., 58.33, 3.2866268*^7, 23.89, 16.8, 2.405, 1.362, 5819.495, 
  "", 276.045, 3.94, "", "", 26.664, "", 61.15, 0.581}, 
 {"AGO", "Africa", "Angola", "2021-05-10", 28875., 135., 248.857, 636., 3., 
  4.714, 878.56, 4.108, 7.572, 19.351, 0.091, 0.143, 1.13, "", "", "", "", 
  "", "", "", "", "", "", "", "", "", "", "", "", "", "", "", "", "", 8959., 
  "", "", "", 273., 33.33, 3.2866268*^7, 23.89, 16.8, 2.405, 1.362, 5819.495, 
  "", 276.045, 3.94, "", "", 26.664, "", 61.15, 0.581}, 
 {"AGO", "Africa", "Angola", "2021-05-11", 29146., 271., 266., 639., 3., 
  4.286, 886.806, 8.246, 8.093, 19.442, 0.091, 0.13, 1.12, "", "", "", "", 
  "", "", "", "", "", "", "", "", "", "", "", "", "", "", "", "", "", 8959., 
  "", "", "", 273., 33.33, 3.2866268*^7, 23.89, 16.8, 2.405, 1.362, 5819.495, 
  "", 276.045, 3.94, "", "", 26.664, "", 61.15, 0.581}, 
 {"AGO", "Africa", "Angola", "2021-05-12", 29405., 259., 268., 645., 6., 
  3.857, 894.686, 7.88, 8.154, 19.625, 0.183, 0.117, 1.11, "", "", "", "", 
  "", "", "", "", "", "", "", "", "", "", "", "", "", 626572., 586377., 
  40195., "", 8959., 1.91, 1.78, 0.12, 273., 33.33, 3.2866268*^7, 23.89, 
  16.8, 2.405, 1.362, 5819.495, "", 276.045, 3.94, "", "", 26.664, "", 61.15, 
  0.581}, {"AGO", "Africa", "Angola", "2021-05-13", 29695., 290., 253.429, 
  649., 4., 3.857, 903.51, 8.824, 7.711, 19.747, 0.122, 0.117, 1.11, "", "", 
  "", "", "", "", "", "", "", "", "", "", "", "", "", "", "", "", "", "", "", 
  8987., "", "", "", 273., 33.33, 3.2866268*^7, 23.89, 16.8, 2.405, 1.362, 
  5819.495, "", 276.045, 3.94, "", "", 26.664, "", 61.15, 0.581}, 
 {"AGO", "Africa", "Angola", "2021-05-14", 30030., 335., 261.286, 651., 2., 
  3.286, 913.703, 10.193, 7.95, 19.808, 0.061, 0.1, 1.1, "", "", "", "", "", 
  "", "", "", "", "", "", "", "", "", "", "", "", "", "", "", "", 9015., "", 
  "", "", 274., 33.33, 3.2866268*^7, 23.89, 16.8, 2.405, 1.362, 5819.495, "", 
  276.045, 3.94, "", "", 26.664, "", 61.15, 0.581}, 
 {"AGO", "Africa", "Angola", "2021-05-15", 30354., 324., 268.143, 655., 4., 
  3.571, 923.561, 9.858, 8.159, 19.929, 0.122, 0.109, 1.1, "", "", "", "", 
  "", "", "", "", "", "", "", "", "", "", "", "", "", "", "", "", "", 9043., 
  "", "", "", 275., 33.33, 3.2866268*^7, 23.89, 16.8, 2.405, 1.362, 5819.495, 
  "", 276.045, 3.94, "", "", 26.664, "", 61.15, 0.581}, 
 {"AGO", "Africa", "Angola", "2021-05-16", 30637., 283., 271., 659., 4., 
  3.714, 932.172, 8.611, 8.246, 20.051, 0.122, 0.113, 1.09, "", "", "", "", 
  "", "", "", "", "", "", "", "", "", "", "", "", "", "", "", "", "", 9071., 
  "", "", "", 276., 33.33, 3.2866268*^7, 23.89, 16.8, 2.405, 1.362, 5819.495, 
  "", 276.045, 3.94, "", "", 26.664, "", 61.15, 0.581}, 
 {"AGO", "Africa", "Angola", "2021-05-17", 30787., 150., 273.143, 677., 18., 
  5.857, 936.736, 4.564, 8.311, 20.599, 0.548, 0.178, 1.09, "", "", "", "", 
  "", "", "", "", "", "", "", "", "", "", "", "", "", "", "", "", "", 9099., 
  "", "", "", 277., 33.33, 3.2866268*^7, 23.89, 16.8, 2.405, 1.362, 5819.495, 
  "", 276.045, 3.94, "", "", 26.664, "", 61.15, 0.581}, 
 {"AGO", "Africa", "Angola", "2021-05-18", 31045., 258., 271.286, 685., 8., 
  6.571, 944.585, 7.85, 8.254, 20.842, 0.243, 0.2, 1.08, "", "", "", "", "", 
  "", "", "", "", "", "", "", "", "", "", "", "", 681502., 606287., 75215., 
  "", 9127., 2.07, 1.84, 0.23, 278., 33.33, 3.2866268*^7, 23.89, 16.8, 2.405, 
  1.362, 5819.495, "", 276.045, 3.94, "", "", 26.664, "", 61.15, 0.581}, 
 {"AGO", "Africa", "Angola", "2021-05-19", 31438., 393., 290.429, 696., 11., 
  7.286, 956.543, 11.958, 8.837, 21.177, 0.335, 0.222, 1.07, "", "", "", "", 
  "", "", "", "", "", "", "", "", "", "", "", "", "", "", "", "", "", 11468., 
  "", "", "", 349., 33.33, 3.2866268*^7, 23.89, 16.8, 2.405, 1.362, 5819.495, 
  "", 276.045, 3.94, "", "", 26.664, "", 61.15, 0.581}, 
 {"AGO", "Africa", "Angola", "2021-05-20", 31661., 223., 280.857, 704., 8., 
  7.857, 963.328, 6.785, 8.545, 21.42, 0.243, 0.239, 1.07, "", "", "", "", 
  "", "", "", "", "", "", "", "", "", "", "", "", "", "", "", "", "", 13781., 
  "", "", "", 419., 33.33, 3.2866268*^7, 23.89, 16.8, 2.405, 1.362, 5819.495, 
  "", 276.045, 3.94, "", "", 26.664, "", 61.15, 0.581}, 
 {"AGO", "Africa", "Angola", "2021-05-21", 31909., 248., 268.429, 709., 5., 
  8.286, 970.874, 7.546, 8.167, 21.572, 0.152, 0.252, 1.06, "", "", "", "", 
  "", "", "", "", "", "", "", "", "", "", "", "", "", 757535., 630984., 
  126551., "", 16093., 2.3, 1.92, 0.39, 490., 33.33, 3.2866268*^7, 23.89, 
  16.8, 2.405, 1.362, 5819.495, "", 276.045, 3.94, "", "", 26.664, "", 61.15, 
  0.581}, {"AGO", "Africa", "Angola", "2021-05-22", 32149., 240., 256.429, 
  715., 6., 8.571, 978.176, 7.302, 7.802, 21.755, 0.183, 0.261, 1.06, "", "", 
  "", "", "", "", "", "", "", "", "", "", "", "", "", "", "", "", "", "", "", 
  17712., "", "", "", 539., 33.33, 3.2866268*^7, 23.89, 16.8, 2.405, 1.362, 
  5819.495, "", 276.045, 3.94, "", "", 26.664, "", 61.15, 0.581}, 
 {"AGO", "Africa", "Angola", "2021-05-23", 32441., 292., 257.714, 725., 10., 
  9.429, 987.061, 8.884, 7.841, 22.059, 0.304, 0.287, 1.05, "", "", "", "", 
  "", "", "", "", "", "", "", "", "", "", "", "", "", "", "", "", "", 19332., 
  "", "", "", 588., 33.33, 3.2866268*^7, 23.89, 16.8, 2.405, 1.362, 5819.495, 
  "", 276.045, 3.94, "", "", 26.664, "", 61.15, 0.581}, 
 {"AGO", "Africa", "Angola", "2021-05-24", 32623., 182., 262.286, 731., 6., 
  7.714, 992.598, 5.538, 7.98, 22.242, 0.183, 0.235, 1.05, "", "", "", "", 
  "", "", "", "", "", "", "", "", "", "", "", "", "", "", "", "", "", 20951., 
  "", "", "", 637., 33.33, 3.2866268*^7, 23.89, 16.8, 2.405, 1.362, 5819.495, 
  "", 276.045, 3.94, "", "", 26.664, "", 61.15, 0.581}, 
 {"AGO", "Africa", "Angola", "2021-05-25", 32933., 310., 269.714, 735., 4., 
  7.143, 1002.03, 9.432, 8.206, 22.363, 0.122, 0.217, 1.04, "", "", "", "", 
  "", "", "", "", "", "", "", "", "", "", "", "", "", "", "", "", "", 22570., 
  "", "", "", 687., 33.33, 3.2866268*^7, 23.89, 16.8, 2.405, 1.362, 5819.495, 
  "", 276.045, 3.94, "", "", 26.664, "", 61.15, 0.581}, 
 {"AGO", "Africa", "Angola", "2021-05-26", 33338., 405., 271.429, 742., 7., 
  6.571, 1014.353, 12.323, 8.259, 22.576, 0.213, 0.2, 1.04, "", "", "", "", 
  "", "", "", "", "", "", "", "", "", "", "", "", "", 859979., 663049., 
  196930., "", 21876., 2.62, 2.02, 0.6, 666., 33.33, 3.2866268*^7, 23.89, 
  16.8, 2.405, 1.362, 5819.495, "", 276.045, 3.94, "", "", 26.664, "", 61.15, 
  0.581}, {"AGO", "Africa", "Angola", "2021-05-27", 33607., 269., 278., 745., 
  3., 5.857, 1022.538, 8.185, 8.459, 22.668, 0.091, 0.178, 1.03, "", "", "", 
  "", "", "", "", "", "", "", "", "", "", "", "", "", "", "", "", "", "", 
  19662., "", "", "", 598., 33.33, 3.2866268*^7, 23.89, 16.8, 2.405, 1.362, 
  5819.495, "", 276.045, 3.94, "", "", 26.664, "", 61.15, 0.581}, 
 {"AGO", "Africa", "Angola", "2021-05-28", 33944., 337., 290.714, 749., 4., 
  5.714, 1032.791, 10.254, 8.845, 22.789, 0.122, 0.174, 1.02, "", "", "", "", 
  "", "", "", "", "", "", "", "", "", "", "", "", "", "", "", "", "", 17448., 
  "", "", "", 531., 33.33, 3.2866268*^7, 23.89, 16.8, 2.405, 1.362, 5819.495, 
  "", 276.045, 3.94, "", "", 26.664, "", 61.15, 0.581}, 
 {"AGO", "Africa", "Angola", "2021-05-29", 34180., 236., 290.143, 757., 8., 
  6., 1039.972, 7.181, 8.828, 23.033, 0.243, 0.183, 1.01, "", "", "", "", "", 
  "", "", "", "", "", "", "", "", "", "", "", "", "", "", "", "", 15928., "", 
  "", "", 485., 33.33, 3.2866268*^7, 23.89, 16.8, 2.405, 1.362, 5819.495, "", 
  276.045, 3.94, "", "", 26.664, "", 61.15, 0.581}, 
 {"AGO", "Africa", "Angola", "2021-05-30", 34366., 186., 275., 764., 7., 
  5.571, 1045.631, 5.659, 8.367, 23.246, 0.213, 0.17, 1.01, "", "", "", "", 
  "", "", "", "", "", "", "", "", "", "", "", "", "", "", "", "", "", 14408., 
  "", "", "", 438., 33.33, 3.2866268*^7, 23.89, 16.8, 2.405, 1.362, 5819.495, 
  "", 276.045, 3.94, "", "", 26.664, "", 61.15, 0.581}, 
 {"AGO", "Africa", "Angola", "2021-05-31", 34551., 185., 275.429, 766., 2., 
  5., 1051.26, 5.629, 8.38, 23.307, 0.061, 0.152, 1., "", "", "", "", "", "", 
  "", "", "", "", "", "", "", "", "", "", "", 909215., 679034., 230181., "", 
  12888., 2.77, 2.07, 0.7, 392., 33.33, 3.2866268*^7, 23.89, 16.8, 2.405, 
  1.362, 5819.495, "", 276.045, 3.94, "", "", 26.664, "", 61.15, 0.581}, 
 {"AGO", "Africa", "Angola", "2021-06-01", 34752., 201., 259.857, 772., 6., 
  5.286, 1057.376, 6.116, 7.906, 23.489, 0.183, 0.161, 1., "", "", "", "", 
  "", "", "", "", "", "", "", "", "", "", "", "", "", "", "", "", "", "", "", 
  "", "", "", 33.33, 3.2866268*^7, 23.89, 16.8, 2.405, 1.362, 5819.495, "", 
  276.045, 3.94, "", "", 26.664, "", 61.15, 0.581}, 
 {"AGO", "Africa", "Angola", "2021-06-02", 34960., 208., 231.714, 780., 8., 
  5.429, 1063.705, 6.329, 7.05, 23.733, 0.243, 0.165, 0.99, "", "", "", "", 
  "", "", "", "", "", "", "", "", "", "", "", "", "", "", "", "", "", "", "", 
  "", "", "", 33.33, 3.2866268*^7, 23.89, 16.8, 2.405, 1.362, 5819.495, "", 
  276.045, 3.94, "", "", 26.664, "", 61.15, 0.581}, 
 {"AGO", "Africa", "Angola", "2021-06-03", 35140., 180., 219., 784., 4., 
  5.571, 1069.181, 5.477, 6.663, 23.854, 0.122, 0.17, 0.99, "", "", "", "", 
  "", "", "", "", "", "", "", "", "", "", "", "", "", "", "", "", "", "", "", 
  "", "", "", 33.33, 3.2866268*^7, 23.89, 16.8, 2.405, 1.362, 5819.495, "", 
  276.045, 3.94, "", "", 26.664, "", 61.15, 0.581}, 
 {"AGO", "Africa", "Angola", "2021-06-04", 35307., 167., 194.714, 788., 4., 
  5.571, 1074.263, 5.081, 5.924, 23.976, 0.122, 0.17, 0.99, "", "", "", "", 
  "", "", "", "", "", "", "", "", "", "", "", "", "", "", "", "", "", "", "", 
  "", "", "", 33.33, 3.2866268*^7, 23.89, 16.8, 2.405, 1.362, 5819.495, "", 
  276.045, 3.94, "", "", 26.664, "", 61.15, 0.581}, 
 {"AGO", "Africa", "Angola", "2021-06-05", 35594., 287., 202., 794., 6., 
  5.286, 1082.995, 8.732, 6.146, 24.159, 0.183, 0.161, 0.99, "", "", "", "", 
  "", "", "", "", "", "", "", "", "", "", "", "", "", "", "", "", "", "", "", 
  "", "", "", "", 3.2866268*^7, 23.89, 16.8, 2.405, 1.362, 5819.495, "", 
  276.045, 3.94, "", "", 26.664, "", 61.15, 0.581}, 
 {"AGO", "Africa", "Angola", "2021-06-06", 35772., 178., 200.857, 797., 3., 
  4.714, 1088.411, 5.416, 6.111, 24.25, 0.091, 0.143, 0.99, "", "", "", "", 
  "", "", "", "", "", "", "", "", "", "", "", "", "", "", "", "", "", "", "", 
  "", "", "", "", 3.2866268*^7, 23.89, 16.8, 2.405, 1.362, 5819.495, "", 
  276.045, 3.94, "", "", 26.664, "", 61.15, 0.581}, 
 {"AGO", "Africa", "Angola", "2021-06-07", 35854., 82., 186.143, 800., 3., 
  4.857, 1090.906, 2.495, 5.664, 24.341, 0.091, 0.148, "", "", "", "", "", 
  "", "", "", "", "", "", "", "", "", "", "", "", "", "", "", "", "", "", "", 
  "", "", "", "", 3.2866268*^7, 23.89, 16.8, 2.405, 1.362, 5819.495, "", 
  276.045, 3.94, "", "", 26.664, "", 61.15, 0.581}, 
 {"AIA", "North America", "Anguilla", "2021-02-04", "", "", "", "", "", "", 
  "", "", "", "", "", "", "", "", "", "", "", "", "", "", "", "", "", "", "", 
  "", "", "", "", "", 0., 0., "", "", "", 0., 0., "", "", "", 15002., "", "", 
  "", "", "", "", "", "", "", "", "", "", 81.88, ""}, 
 {"AIA", "North America", "Anguilla", "2021-02-05", "", "", "", "", "", "", 
  "", "", "", "", "", "", "", "", "", "", "", "", "", "", "", "", "", "", "", 
  "", "", "", "", "", "", "", "", "", 149., "", "", "", 9932., "", 15002., 
  "", "", "", "", "", "", "", "", "", "", "", "", 81.88, ""}, 
 {"AIA", "North America", "Anguilla", "2021-02-06", "", "", "", "", "", "", 
  "", "", "", "", "", "", "", "", "", "", "", "", "", "", "", "", "", "", "", 
  "", "", "", "", "", "", "", "", "", 149., "", "", "", 9932., "", 15002., 
  "", "", "", "", "", "", "", "", "", "", "", "", 81.88, ""}, 
 {"AIA", "North America", "Anguilla", "2021-02-07", "", "", "", "", "", "", 
  "", "", "", "", "", "", "", "", "", "", "", "", "", "", "", "", "", "", "", 
  "", "", "", "", "", "", "", "", "", 149., "", "", "", 9932., "", 15002., 
  "", "", "", "", "", "", "", "", "", "", "", "", 81.88, ""}, 
 {"AIA", "North America", "Anguilla", "2021-02-08", "", "", "", "", "", "", 
  "", "", "", "", "", "", "", "", "", "", "", "", "", "", "", "", "", "", "", 
  "", "", "", "", "", "", "", "", "", 149., "", "", "", 9932., "", 15002., 
  "", "", "", "", "", "", "", "", "", "", "", "", 81.88, ""}, 
 {"AIA", "North America", "Anguilla", "2021-02-09", "", "", "", "", "", "", 
  "", "", "", "", "", "", "", "", "", "", "", "", "", "", "", "", "", "", "", 
  "", "", "", "", "", "", "", "", "", 149., "", "", "", 9932., "", 15002., 
  "", "", "", "", "", "", "", "", "", "", "", "", 81.88, ""}, 
 {"AIA", "North America", "Anguilla", "2021-02-10", "", "", "", "", "", "", 
  "", "", "", "", "", "", "", "", "", "", "", "", "", "", "", "", "", "", "", 
  "", "", "", "", "", "", "", "", "", 149., "", "", "", 9932., "", 15002., 
  "", "", "", "", "", "", "", "", "", "", "", "", 81.88, ""}, 
 {"AIA", "North America", "Anguilla", "2021-02-11", "", "", "", "", "", "", 
  "", "", "", "", "", "", "", "", "", "", "", "", "", "", "", "", "", "", "", 
  "", "", "", "", "", "", "", "", "", 149., "", "", "", 9932., "", 15002., 
  "", "", "", "", "", "", "", "", "", "", "", "", 81.88, ""}, 
 {"AIA", "North America", "Anguilla", "2021-02-12", "", "", "", "", "", "", 
  "", "", "", "", "", "", "", "", "", "", "", "", "", "", "", "", "", "", "", 
  "", "", "", "", "", "", "", "", "", 149., "", "", "", 9932., "", 15002., 
  "", "", "", "", "", "", "", "", "", "", "", "", 81.88, ""}, 
 {"AIA", "North America", "Anguilla", "2021-02-13", "", "", "", "", "", "", 
  "", "", "", "", "", "", "", "", "", "", "", "", "", "", "", "", "", "", "", 
  "", "", "", "", "", 1341., 1341., "", "", 149., 8.94, 8.94, "", 9932., "", 
  15002., "", "", "", "", "", "", "", "", "", "", "", "", 81.88, ""}, 
 {"AIA", "North America", "Anguilla", "2021-02-14", "", "", "", "", "", "", 
  "", "", "", "", "", "", "", "", "", "", "", "", "", "", "", "", "", "", "", 
  "", "", "", "", "", 2762., 2762., "", 1421., 331., 18.41, 18.41, "", 
  22064., "", 15002., "", "", "", "", "", "", "", "", "", "", "", "", 81.88, 
  ""}, {"AIA", "North America", "Anguilla", "2021-02-15", "", "", "", "", "", 
  "", "", "", "", "", "", "", "", "", "", "", "", "", "", "", "", "", "", "", 
  "", "", "", "", "", "", "", "", "", "", 323., "", "", "", 21530., "", 
  15002., "", "", "", "", "", "", "", "", "", "", "", "", 81.88, ""}, 
 {"AIA", "North America", "Anguilla", "2021-02-16", "", "", "", "", "", "", 
  "", "", "", "", "", "", "", "", "", "", "", "", "", "", "", "", "", "", "", 
  "", "", "", "", "", "", "", "", "", 316., "", "", "", 21064., "", 15002., 
  "", "", "", "", "", "", "", "", "", "", "", "", 81.88, ""}, 
 {"AIA", "North America", "Anguilla", "2021-02-17", "", "", "", "", "", "", 
  "", "", "", "", "", "", "", "", "", "", "", "", "", "", "", "", "", "", "", 
  "", "", "", "", "", "", "", "", "", 309., "", "", "", 20597., "", 15002., 
  "", "", "", "", "", "", "", "", "", "", "", "", 81.88, ""}, 
 {"AIA", "North America", "Anguilla", "2021-02-18", "", "", "", "", "", "", 
  "", "", "", "", "", "", "", "", "", "", "", "", "", "", "", "", "", "", "", 
  "", "", "", "", "", "", "", "", "", 301., "", "", "", 20064., "", 15002., 
  "", "", "", "", "", "", "", "", "", "", "", "", 81.88, ""}, 
 {"AIA", "North America", "Anguilla", "2021-02-19", "", "", "", "", "", "", 
  "", "", "", "", "", "", "", "", "", "", "", "", "", "", "", "", "", "", "", 
  "", "", "", "", "", "", "", "", "", 294., "", "", "", 19597., "", 15002., 
  "", "", "", "", "", "", "", "", "", "", "", "", 81.88, ""}, 
 {"AIA", "North America", "Anguilla", "2021-02-20", "", "", "", "", "", "", 
  "", "", "", "", "", "", "", "", "", "", "", "", "", "", "", "", "", "", "", 
  "", "", "", "", "", "", "", "", "", 286., "", "", "", 19064., "", 15002., 
  "", "", "", "", "", "", "", "", "", "", "", "", 81.88, ""}, 
 {"AIA", "North America", "Anguilla", "2021-02-21", "", "", "", "", "", "", 
  "", "", "", "", "", "", "", "", "", "", "", "", "", "", "", "", "", "", "", 
  "", "", "", "", "", "", "", "", "", 97., "", "", "", 6466., "", 15002., "", 
  "", "", "", "", "", "", "", "", "", "", "", 81.88, ""}, 
 {"AIA", "North America", "Anguilla", "2021-02-22", "", "", "", "", "", "", 
  "", "", "", "", "", "", "", "", "", "", "", "", "", "", "", "", "", "", "", 
  "", "", "", "", "", "", "", "", "", 97., "", "", "", 6466., "", 15002., "", 
  "", "", "", "", "", "", "", "", "", "", "", 81.88, ""}, 
 {"AIA", "North America", "Anguilla", "2021-02-23", "", "", "", "", "", "", 
  "", "", "", "", "", "", "", "", "", "", "", "", "", "", "", "", "", "", "", 
  "", "", "", "", "", "", "", "", "", 97., "", "", "", 6466., "", 15002., "", 
  "", "", "", "", "", "", "", "", "", "", "", 81.88, ""}, 
 {"AIA", "North America", "Anguilla", "2021-02-24", "", "", "", "", "", "", 
  "", "", "", "", "", "", "", "", "", "", "", "", "", "", "", "", "", "", "", 
  "", "", "", "", "", "", "", "", "", 97., "", "", "", 6466., "", 15002., "", 
  "", "", "", "", "", "", "", "", "", "", "", 81.88, ""}, 
 {"AIA", "North America", "Anguilla", "2021-02-25", "", "", "", "", "", "", 
  "", "", "", "", "", "", "", "", "", "", "", "", "", "", "", "", "", "", "", 
  "", "", "", "", "", "", "", "", "", 97., "", "", "", 6466., "", 15002., "", 
  "", "", "", "", "", "", "", "", "", "", "", 81.88, ""}, 
 {"AIA", "North America", "Anguilla", "2021-02-26", "", "", "", "", "", "", 
  "", "", "", "", "", "", "", "", "", "", "", "", "", "", "", "", "", "", "", 
  "", "", "", "", "", 3929., 3929., "", "", 97., 26.19, 26.19, "", 6466., "", 
  15002., "", "", "", "", "", "", "", "", "", "", "", "", 81.88, ""}, 
 {"AIA", "North America", "Anguilla", "2021-02-27", "", "", "", "", "", "", 
  "", "", "", "", "", "", "", "", "", "", "", "", "", "", "", "", "", "", "", 
  "", "", "", "", "", "", "", "", "", 93., "", "", "", 6199., "", 15002., "", 
  "", "", "", "", "", "", "", "", "", "", "", 81.88, ""}, 
 {"AIA", "North America", "Anguilla", "2021-02-28", "", "", "", "", "", "", 
  "", "", "", "", "", "", "", "", "", "", "", "", "", "", "", "", "", "", "", 
  "", "", "", "", "", "", "", "", "", 89., "", "", "", 5933., "", 15002., "", 
  "", "", "", "", "", "", "", "", "", "", "", 81.88, ""}, 
 {"AIA", "North America", "Anguilla", "2021-03-01", "", "", "", "", "", "", 
  "", "", "", "", "", "", "", "", "", "", "", "", "", "", "", "", "", "", "", 
  "", "", "", "", "", "", "", "", "", 86., "", "", "", 5733., "", 15002., "", 
  "", "", "", "", "", "", "", "", "", "", "", 81.88, ""}, 
 {"AIA", "North America", "Anguilla", "2021-03-02", "", "", "", "", "", "", 
  "", "", "", "", "", "", "", "", "", "", "", "", "", "", "", "", "", "", "", 
  "", "", "", "", "", "", "", "", "", 82., "", "", "", 5466., "", 15002., "", 
  "", "", "", "", "", "", "", "", "", "", "", 81.88, ""}, 
 {"AIA", "North America", "Anguilla", "2021-03-03", "", "", "", "", "", "", 
  "", "", "", "", "", "", "", "", "", "", "", "", "", "", "", "", "", "", "", 
  "", "", "", "", "", "", "", "", "", 78., "", "", "", 5199., "", 15002., "", 
  "", "", "", "", "", "", "", "", "", "", "", 81.88, ""}, 
 {"AIA", "North America", "Anguilla", "2021-03-04", "", "", "", "", "", "", 
  "", "", "", "", "", "", "", "", "", "", "", "", "", "", "", "", "", "", "", 
  "", "", "", "", "", "", "", "", "", 74., "", "", "", 4933., "", 15002., "", 
  "", "", "", "", "", "", "", "", "", "", "", 81.88, ""}, 
 {"AIA", "North America", "Anguilla", "2021-03-05", "", "", "", "", "", "", 
  "", "", "", "", "", "", "", "", "", "", "", "", "", "", "", "", "", "", "", 
  "", "", "", "", "", "", "", "", "", 70., "", "", "", 4666., "", 15002., "", 
  "", "", "", "", "", "", "", "", "", "", "", 81.88, ""}, 
 {"AIA", "North America", "Anguilla", "2021-03-06", "", "", "", "", "", "", 
  "", "", "", "", "", "", "", "", "", "", "", "", "", "", "", "", "", "", "", 
  "", "", "", "", "", "", "", "", "", 70., "", "", "", 4666., "", 15002., "", 
  "", "", "", "", "", "", "", "", "", "", "", 81.88, ""}, 
 {"AIA", "North America", "Anguilla", "2021-03-07", "", "", "", "", "", "", 
  "", "", "", "", "", "", "", "", "", "", "", "", "", "", "", "", "", "", "", 
  "", "", "", "", "", "", "", "", "", 70., "", "", "", 4666., "", 15002., "", 
  "", "", "", "", "", "", "", "", "", "", "", 81.88, ""}, 
 {"AIA", "North America", "Anguilla", "2021-03-08", "", "", "", "", "", "", 
  "", "", "", "", "", "", "", "", "", "", "", "", "", "", "", "", "", "", "", 
  "", "", "", "", "", "", "", "", "", 70., "", "", "", 4666., "", 15002., "", 
  "", "", "", "", "", "", "", "", "", "", "", 81.88, ""}, 
 {"AIA", "North America", "Anguilla", "2021-03-09", "", "", "", "", "", "", 
  "", "", "", "", "", "", "", "", "", "", "", "", "", "", "", "", "", "", "", 
  "", "", "", "", "", 4700., 4700., "", "", 70., 31.33, 31.33, "", 4666., "", 
  15002., "", "", "", "", "", "", "", "", "", "", "", "", 81.88, ""}, 
 {"AIA", "North America", "Anguilla", "2021-03-10", "", "", "", "", "", "", 
  "", "", "", "", "", "", "", "", "", "", "", "", "", "", "", "", "", "", "", 
  "", "", "", "", "", "", "", "", "", 71., "", "", "", 4733., "", 15002., "", 
  "", "", "", "", "", "", "", "", "", "", "", 81.88, ""}, 
 {"AIA", "North America", "Anguilla", "2021-03-11", "", "", "", "", "", "", 
  "", "", "", "", "", "", "", "", "", "", "", "", "", "", "", "", "", "", "", 
  "", "", "", "", "", "", "", "", "", 71., "", "", "", 4733., "", 15002., "", 
  "", "", "", "", "", "", "", "", "", "", "", 81.88, ""}, 
 {"AIA", "North America", "Anguilla", "2021-03-12", "", "", "", "", "", "", 
  "", "", "", "", "", "", "", "", "", "", "", "", "", "", "", "", "", "", "", 
  "", "", "", "", "", "", "", "", "", 72., "", "", "", 4799., "", 15002., "", 
  "", "", "", "", "", "", "", "", "", "", "", 81.88, ""}, 
 {"AIA", "North America", "Anguilla", "2021-03-13", "", "", "", "", "", "", 
  "", "", "", "", "", "", "", "", "", "", "", "", "", "", "", "", "", "", "", 
  "", "", "", "", "", 5000., 5000., "", "", 73., 33.33, 33.33, "", 4866., "", 
  15002., "", "", "", "", "", "", "", "", "", "", "", "", 81.88, ""}, 
 {"AIA", "North America", "Anguilla", "2021-03-14", "", "", "", "", "", "", 
  "", "", "", "", "", "", "", "", "", "", "", "", "", "", "", "", "", "", "", 
  "", "", "", "", "", "", "", "", "", 71., "", "", "", 4733., "", 15002., "", 
  "", "", "", "", "", "", "", "", "", "", "", 81.88, ""}, 
 {"AIA", "North America", "Anguilla", "2021-03-15", "", "", "", "", "", "", 
  "", "", "", "", "", "", "", "", "", "", "", "", "", "", "", "", "", "", "", 
  "", "", "", "", "", "", "", "", "", 69., "", "", "", 4599., "", 15002., "", 
  "", "", "", "", "", "", "", "", "", "", "", 81.88, ""}, 
 {"AIA", "North America", "Anguilla", "2021-03-16", "", "", "", "", "", "", 
  "", "", "", "", "", "", "", "", "", "", "", "", "", "", "", "", "", "", "", 
  "", "", "", "", "", "", "", "", "", 68., "", "", "", 4533., "", 15002., "", 
  "", "", "", "", "", "", "", "", "", "", "", 81.88, ""}, 
 {"AIA", "North America", "Anguilla", "2021-03-17", "", "", "", "", "", "", 
  "", "", "", "", "", "", "", "", "", "", "", "", "", "", "", "", "", "", "", 
  "", "", "", "", "", "", "", "", "", 65., "", "", "", 4333., "", 15002., "", 
  "", "", "", "", "", "", "", "", "", "", "", 81.88, ""}, 
 {"AIA", "North America", "Anguilla", "2021-03-18", "", "", "", "", "", "", 
  "", "", "", "", "", "", "", "", "", "", "", "", "", "", "", "", "", "", "", 
  "", "", "", "", "", "", "", "", "", 63., "", "", "", 4199., "", 15002., "", 
  "", "", "", "", "", "", "", "", "", "", "", 81.88, ""}, 
 {"AIA", "North America", "Anguilla", "2021-03-19", "", "", "", "", "", "", 
  "", "", "", "", "", "", "", "", "", "", "", "", "", "", "", "", "", "", "", 
  "", "", "", "", "", 5348., 5348., "", "", 60., 35.65, 35.65, "", 3999., "", 
  15002., "", "", "", "", "", "", "", "", "", "", "", "", 81.88, ""}, 
 {"AIA", "North America", "Anguilla", "2021-03-20", "", "", "", "", "", "", 
  "", "", "", "", "", "", "", "", "", "", "", "", "", "", "", "", "", "", "", 
  "", "", "", "", "", "", "", "", "", 53., "", "", "", 3533., "", 15002., "", 
  "", "", "", "", "", "", "", "", "", "", "", 81.88, ""}, 
 {"AIA", "North America", "Anguilla", "2021-03-21", "", "", "", "", "", "", 
  "", "", "", "", "", "", "", "", "", "", "", "", "", "", "", "", "", "", "", 
  "", "", "", "", "", "", "", "", "", 47., "", "", "", 3133., "", 15002., "", 
  "", "", "", "", "", "", "", "", "", "", "", 81.88, ""}, 
 {"AIA", "North America", "Anguilla", "2021-03-22", "", "", "", "", "", "", 
  "", "", "", "", "", "", "", "", "", "", "", "", "", "", "", "", "", "", "", 
  "", "", "", "", "", "", "", "", "", 42., "", "", "", 2800., "", 15002., "", 
  "", "", "", "", "", "", "", "", "", "", "", 81.88, ""}, 
 {"AIA", "North America", "Anguilla", "2021-03-23", "", "", "", "", "", "", 
  "", "", "", "", "", "", "", "", "", "", "", "", "", "", "", "", "", "", "", 
  "", "", "", "", "", "", "", "", "", 36., "", "", "", 2400., "", 15002., "", 
  "", "", "", "", "", "", "", "", "", "", "", 81.88, ""}, 
 {"AIA", "North America", "Anguilla", "2021-03-24", "", "", "", "", "", "", 
  "", "", "", "", "", "", "", "", "", "", "", "", "", "", "", "", "", "", "", 
  "", "", "", "", "", "", "", "", "", 31., "", "", "", 2066., "", 15002., "", 
  "", "", "", "", "", "", "", "", "", "", "", 81.88, ""}, 
 {"AIA", "North America", "Anguilla", "2021-03-25", "", "", "", "", "", "", 
  "", "", "", "", "", "", "", "", "", "", "", "", "", "", "", "", "", "", "", 
  "", "", "", "", "", "", "", "", "", 26., "", "", "", 1733., "", 15002., "", 
  "", "", "", "", "", "", "", "", "", "", "", 81.88, ""}, 
 {"AIA", "North America", "Anguilla", "2021-03-26", "", "", "", "", "", "", 
  "", "", "", "", "", "", "", "", "", "", "", "", "", "", "", "", "", "", "", 
  "", "", "", "", "", "", "", "", "", 20., "", "", "", 1333., "", 15002., "", 
  "", "", "", "", "", "", "", "", "", "", "", 81.88, ""}, 
 {"AIA", "North America", "Anguilla", "2021-03-27", "", "", "", "", "", "", 
  "", "", "", "", "", "", "", "", "", "", "", "", "", "", "", "", "", "", "", 
  "", "", "", "", "", "", "", "", "", 20., "", "", "", 1333., "", 15002., "", 
  "", "", "", "", "", "", "", "", "", "", "", 81.88, ""}, 
 {"AIA", "North America", "Anguilla", "2021-03-28", "", "", "", "", "", "", 
  "", "", "", "", "", "", "", "", "", "", "", "", "", "", "", "", "", "", "", 
  "", "", "", "", "", "", "", "", "", 20., "", "", "", 1333., "", 15002., "", 
  "", "", "", "", "", "", "", "", "", "", "", 81.88, ""}, 
 {"AIA", "North America", "Anguilla", "2021-03-29", "", "", "", "", "", "", 
  "", "", "", "", "", "", "", "", "", "", "", "", "", "", "", "", "", "", "", 
  "", "", "", "", "", "", "", "", "", 20., "", "", "", 1333., "", 15002., "", 
  "", "", "", "", "", "", "", "", "", "", "", 81.88, ""}, 
 {"AIA", "North America", "Anguilla", "2021-03-30", "", "", "", "", "", "", 
  "", "", "", "", "", "", "", "", "", "", "", "", "", "", "", "", "", "", "", 
  "", "", "", "", "", "", "", "", "", 20., "", "", "", 1333., "", 15002., "", 
  "", "", "", "", "", "", "", "", "", "", "", 81.88, ""}, 
 {"AIA", "North America", "Anguilla", "2021-03-31", "", "", "", "", "", "", 
  "", "", "", "", "", "", "", "", "", "", "", "", "", "", "", "", "", "", "", 
  "", "", "", "", "", "", "", "", "", 20., "", "", "", 1333., "", 15002., "", 
  "", "", "", "", "", "", "", "", "", "", "", 81.88, ""}, 
 {"AIA", "North America", "Anguilla", "2021-04-01", "", "", "", "", "", "", 
  "", "", "", "", "", "", "", "", "", "", "", "", "", "", "", "", "", "", "", 
  "", "", "", "", "", "", "", "", "", 20., "", "", "", 1333., "", 15002., "", 
  "", "", "", "", "", "", "", "", "", "", "", 81.88, ""}, 
 {"AIA", "North America", "Anguilla", "2021-04-02", "", "", "", "", "", "", 
  "", "", "", "", "", "", "", "", "", "", "", "", "", "", "", "", "", "", "", 
  "", "", "", "", "", "", "", "", "", 20., "", "", "", 1333., "", 15002., "", 
  "", "", "", "", "", "", "", "", "", "", "", 81.88, ""}, 
 {"AIA", "North America", "Anguilla", "2021-04-03", "", "", "", "", "", "", 
  "", "", "", "", "", "", "", "", "", "", "", "", "", "", "", "", "", "", "", 
  "", "", "", "", "", "", "", "", "", 20., "", "", "", 1333., "", 15002., "", 
  "", "", "", "", "", "", "", "", "", "", "", 81.88, ""}, 
 {"AIA", "North America", "Anguilla", "2021-04-04", "", "", "", "", "", "", 
  "", "", "", "", "", "", "", "", "", "", "", "", "", "", "", "", "", "", "", 
  "", "", "", "", "", "", "", "", "", 20., "", "", "", 1333., "", 15002., "", 
  "", "", "", "", "", "", "", "", "", "", "", 81.88, ""}, 
 {"AIA", "North America", "Anguilla", "2021-04-05", "", "", "", "", "", "", 
  "", "", "", "", "", "", "", "", "", "", "", "", "", "", "", "", "", "", "", 
  "", "", "", "", "", "", "", "", "", 20., "", "", "", 1333., "", 15002., "", 
  "", "", "", "", "", "", "", "", "", "", "", 81.88, ""}, 
 {"AIA", "North America", "Anguilla", "2021-04-06", "", "", "", "", "", "", 
  "", "", "", "", "", "", "", "", "", "", "", "", "", "", "", "", "", "", "", 
  "", "", "", "", "", "", "", "", "", 20., "", "", "", 1333., "", 15002., "", 
  "", "", "", "", "", "", "", "", "", "", "", 81.88, ""}, 
 {"AIA", "North America", "Anguilla", "2021-04-07", "", "", "", "", "", "", 
  "", "", "", "", "", "", "", "", "", "", "", "", "", "", "", "", "", "", "", 
  "", "", "", "", "", "", "", "", "", 20., "", "", "", 1333., "", 15002., "", 
  "", "", "", "", "", "", "", "", "", "", "", 81.88, ""}, 
 {"AIA", "North America", "Anguilla", "2021-04-08", "", "", "", "", "", "", 
  "", "", "", "", "", "", "", "", "", "", "", "", "", "", "", "", "", "", "", 
  "", "", "", "", "", "", "", "", "", 20., "", "", "", 1333., "", 15002., "", 
  "", "", "", "", "", "", "", "", "", "", "", 81.88, ""}, 
 {"AIA", "North America", "Anguilla", "2021-04-09", "", "", "", "", "", "", 
  "", "", "", "", "", "", "", "", "", "", "", "", "", "", "", "", "", "", "", 
  "", "", "", "", "", "", "", "", "", 20., "", "", "", 1333., "", 15002., "", 
  "", "", "", "", "", "", "", "", "", "", "", 81.88, ""}, 
 {"AIA", "North America", "Anguilla", "2021-04-10", "", "", "", "", "", "", 
  "", "", "", "", "", "", "", "", "", "", "", "", "", "", "", "", "", "", "", 
  "", "", "", "", "", "", "", "", "", 20., "", "", "", 1333., "", 15002., "", 
  "", "", "", "", "", "", "", "", "", "", "", 81.88, ""}, 
 {"AIA", "North America", "Anguilla", "2021-04-11", "", "", "", "", "", "", 
  "", "", "", "", "", "", "", "", "", "", "", "", "", "", "", "", "", "", "", 
  "", "", "", "", "", "", "", "", "", 20., "", "", "", 1333., "", 15002., "", 
  "", "", "", "", "", "", "", "", "", "", "", 81.88, ""}, 
 {"AIA", "North America", "Anguilla", "2021-04-12", "", "", "", "", "", "", 
  "", "", "", "", "", "", "", "", "", "", "", "", "", "", "", "", "", "", "", 
  "", "", "", "", "", 5835., 5835., "", "", 20., 38.89, 38.89, "", 1333., "", 
  15002., "", "", "", "", "", "", "", "", "", "", "", "", 81.88, ""}, 
 {"AIA", "North America", "Anguilla", "2021-04-13", "", "", "", "", "", "", 
  "", "", "", "", "", "", "", "", "", "", "", "", "", "", "", "", "", "", "", 
  "", "", "", "", "", "", "", "", "", 33., "", "", "", 2200., "", 15002., "", 
  "", "", "", "", "", "", "", "", "", "", "", 81.88, ""}, 
 {"AIA", "North America", "Anguilla", "2021-04-14", "", "", "", "", "", "", 
  "", "", "", "", "", "", "", "", "", "", "", "", "", "", "", "", "", "", "", 
  "", "", "", "", "", "", "", "", "", 45., "", "", "", 3000., "", 15002., "", 
  "", "", "", "", "", "", "", "", "", "", "", 81.88, ""}, 
 {"AIA", "North America", "Anguilla", "2021-04-15", "", "", "", "", "", "", 
  "", "", "", "", "", "", "", "", "", "", "", "", "", "", "", "", "", "", "", 
  "", "", "", "", "", "", "", "", "", 57., "", "", "", 3799., "", 15002., "", 
  "", "", "", "", "", "", "", "", "", "", "", 81.88, ""}, 
 {"AIA", "North America", "Anguilla", "2021-04-16", "", "", "", "", "", "", 
  "", "", "", "", "", "", "", "", "", "", "", "", "", "", "", "", "", "", "", 
  "", "", "", "", "", "", "", "", "", 69., "", "", "", 4599., "", 15002., "", 
  "", "", "", "", "", "", "", "", "", "", "", 81.88, ""}, 
 {"AIA", "North America", "Anguilla", "2021-04-17", "", "", "", "", "", "", 
  "", "", "", "", "", "", "", "", "", "", "", "", "", "", "", "", "", "", "", 
  "", "", "", "", "", "", "", "", "", 82., "", "", "", 5466., "", 15002., "", 
  "", "", "", "", "", "", "", "", "", "", "", 81.88, ""}, 
 {"AIA", "North America", "Anguilla", "2021-04-18", "", "", "", "", "", "", 
  "", "", "", "", "", "", "", "", "", "", "", "", "", "", "", "", "", "", "", 
  "", "", "", "", "", "", "", "", "", 94., "", "", "", 6266., "", 15002., "", 
  "", "", "", "", "", "", "", "", "", "", "", 81.88, ""}, 
 {"AIA", "North America", "Anguilla", "2021-04-19", "", "", "", "", "", "", 
  "", "", "", "", "", "", "", "", "", "", "", "", "", "", "", "", "", "", "", 
  "", "", "", "", "", "", "", "", "", 106., "", "", "", 7066., "", 15002., 
  "", "", "", "", "", "", "", "", "", "", "", "", 81.88, ""}, 
 {"AIA", "North America", "Anguilla", "2021-04-20", "", "", "", "", "", "", 
  "", "", "", "", "", "", "", "", "", "", "", "", "", "", "", "", "", "", "", 
  "", "", "", "", "", "", "", "", "", 106., "", "", "", 7066., "", 15002., 
  "", "", "", "", "", "", "", "", "", "", "", "", 81.88, ""}, 
 {"AIA", "North America", "Anguilla", "2021-04-21", "", "", "", "", "", "", 
  "", "", "", "", "", "", "", "", "", "", "", "", "", "", "", "", "", "", "", 
  "", "", "", "", "", "", "", "", "", 106., "", "", "", 7066., "", 15002., 
  "", "", "", "", "", "", "", "", "", "", "", "", 81.88, ""}, 
 {"AIA", "North America", "Anguilla", "2021-04-22", "", "", "", "", "", "", 
  "", "", "", "", "", "", "", "", "", "", "", "", "", "", "", "", "", "", "", 
  "", "", "", "", "", 6898., 6115., 783., "", 106., 45.98, 40.76, 5.22, 
  7066., "", 15002., "", "", "", "", "", "", "", "", "", "", "", "", 81.88, 
  ""}, {"AIA", "North America", "Anguilla", "2021-04-23", "", "", "", "", "", 
  "", "", "", "", "", "", "", "", "", "", "", "", "", "", "", "", "", "", "", 
  "", "", "", "", "", "", "", "", "", "", 127., "", "", "", 8466., "", 
  15002., "", "", "", "", "", "", "", "", "", "", "", "", 81.88, ""}, 
 {"AIA", "North America", "Anguilla", "2021-04-24", "", "", "", "", "", "", 
  "", "", "", "", "", "", "", "", "", "", "", "", "", "", "", "", "", "", "", 
  "", "", "", "", "", "", "", "", "", 148., "", "", "", 9865., "", 15002., 
  "", "", "", "", "", "", "", "", "", "", "", "", 81.88, ""}, 
 {"AIA", "North America", "Anguilla", "2021-04-25", "", "", "", "", "", "", 
  "", "", "", "", "", "", "", "", "", "", "", "", "", "", "", "", "", "", "", 
  "", "", "", "", "", "", "", "", "", 169., "", "", "", 11265., "", 15002., 
  "", "", "", "", "", "", "", "", "", "", "", "", 81.88, ""}, 
 {"AIA", "North America", "Anguilla", "2021-04-26", "", "", "", "", "", "", 
  "", "", "", "", "", "", "", "", "", "", "", "", "", "", "", "", "", "", "", 
  "", "", "", "", "", "", "", "", "", 190., "", "", "", 12665., "", 15002., 
  "", "", "", "", "", "", "", "", "", "", "", "", 81.88, ""}, 
 {"AIA", "North America", "Anguilla", "2021-04-27", "", "", "", "", "", "", 
  "", "", "", "", "", "", "", "", "", "", "", "", "", "", "", "", "", "", "", 
  "", "", "", "", "", "", "", "", "", 211., "", "", "", 14065., "", 15002., 
  "", "", "", "", "", "", "", "", "", "", "", "", 81.88, ""}, 
 {"AIA", "North America", "Anguilla", "2021-04-28", "", "", "", "", "", "", 
  "", "", "", "", "", "", "", "", "", "", "", "", "", "", "", "", "", "", "", 
  "", "", "", "", "", "", "", "", "", 232., "", "", "", 15465., "", 15002., 
  "", "", "", "", "", "", "", "", "", "", "", "", 81.88, ""}, 
 {"AIA", "North America", "Anguilla", "2021-04-29", "", "", "", "", "", "", 
  "", "", "", "", "", "", "", "", "", "", "", "", "", "", "", "", "", "", "", 
  "", "", "", "", "", "", "", "", "", 253., "", "", "", 16864., "", 15002., 
  "", "", "", "", "", "", "", "", "", "", "", "", 81.88, ""}, 
 {"AIA", "North America", "Anguilla", "2021-04-30", "", "", "", "", "", "", 
  "", "", "", "", "", "", "", "", "", "", "", "", "", "", "", "", "", "", "", 
  "", "", "", "", "", "", "", "", "", 253., "", "", "", 16864., "", 15002., 
  "", "", "", "", "", "", "", "", "", "", "", "", 81.88, ""}, 
 {"AIA", "North America", "Anguilla", "2021-05-01", "", "", "", "", "", "", 
  "", "", "", "", "", "", "", "", "", "", "", "", "", "", "", "", "", "", "", 
  "", "", "", "", "", "", "", "", "", 253., "", "", "", 16864., "", 15002., 
  "", "", "", "", "", "", "", "", "", "", "", "", 81.88, ""}, 
 {"AIA", "North America", "Anguilla", "2021-05-02", "", "", "", "", "", "", 
  "", "", "", "", "", "", "", "", "", "", "", "", "", "", "", "", "", "", "", 
  "", "", "", "", "", "", "", "", "", 253., "", "", "", 16864., "", 15002., 
  "", "", "", "", "", "", "", "", "", "", "", "", 81.88, ""}, 
 {"AIA", "North America", "Anguilla", "2021-05-03", "", "", "", "", "", "", 
  "", "", "", "", "", "", "", "", "", "", "", "", "", "", "", "", "", "", "", 
  "", "", "", "", "", "", "", "", "", 253., "", "", "", 16864., "", 15002., 
  "", "", "", "", "", "", "", "", "", "", "", "", 81.88, ""}, 
 {"AIA", "North America", "Anguilla", "2021-05-04", "", "", "", "", "", "", 
  "", "", "", "", "", "", "", "", "", "", "", "", "", "", "", "", "", "", "", 
  "", "", "", "", "", "", "", "", "", 253., "", "", "", 16864., "", 15002., 
  "", "", "", "", "", "", "", "", "", "", "", "", 81.88, ""}, 
 {"AIA", "North America", "Anguilla", "2021-05-05", "", "", "", "", "", "", 
  "", "", "", "", "", "", "", "", "", "", "", "", "", "", "", "", "", "", "", 
  "", "", "", "", "", "", "", "", "", 253., "", "", "", 16864., "", 15002., 
  "", "", "", "", "", "", "", "", "", "", "", "", 81.88, ""}, 
 {"AIA", "North America", "Anguilla", "2021-05-06", "", "", "", "", "", "", 
  "", "", "", "", "", "", "", "", "", "", "", "", "", "", "", "", "", "", "", 
  "", "", "", "", "", "", "", "", "", 253., "", "", "", 16864., "", 15002., 
  "", "", "", "", "", "", "", "", "", "", "", "", 81.88, ""}, 
 {"AIA", "North America", "Anguilla", "2021-05-07", "", "", "", "", "", "", 
  "", "", "", "", "", "", "", "", "", "", "", "", "", "", "", "", "", "", "", 
  "", "", "", "", "", "", "", "", "", 253., "", "", "", 16864., "", 15002., 
  "", "", "", "", "", "", "", "", "", "", "", "", 81.88, ""}, 
 {"AIA", "North America", "Anguilla", "2021-05-08", "", "", "", "", "", "", 
  "", "", "", "", "", "", "", "", "", "", "", "", "", "", "", "", "", "", "", 
  "", "", "", "", "", "", "", "", "", 253., "", "", "", 16864., "", 15002., 
  "", "", "", "", "", "", "", "", "", "", "", "", 81.88, ""}, 
 {"AIA", "North America", "Anguilla", "2021-05-09", "", "", "", "", "", "", 
  "", "", "", "", "", "", "", "", "", "", "", "", "", "", "", "", "", "", "", 
  "", "", "", "", "", "", "", "", "", 253., "", "", "", 16864., "", 15002., 
  "", "", "", "", "", "", "", "", "", "", "", "", 81.88, ""}, 
 {"AIA", "North America", "Anguilla", "2021-05-10", "", "", "", "", "", "", 
  "", "", "", "", "", "", "", "", "", "", "", "", "", "", "", "", "", "", "", 
  "", "", "", "", "", "", "", "", "", 253., "", "", "", 16864., "", 15002., 
  "", "", "", "", "", "", "", "", "", "", "", "", 81.88, ""}, 
 {"AIA", "North America", "Anguilla", "2021-05-11", "", "", "", "", "", "", 
  "", "", "", "", "", "", "", "", "", "", "", "", "", "", "", "", "", "", "", 
  "", "", "", "", "", "", "", "", "", 253., "", "", "", 16864., "", 15002., 
  "", "", "", "", "", "", "", "", "", "", "", "", 81.88, ""}, 
 {"AIA", "North America", "Anguilla", "2021-05-12", "", "", "", "", "", "", 
  "", "", "", "", "", "", "", "", "", "", "", "", "", "", "", "", "", "", "", 
  "", "", "", "", "", "", "", "", "", 253., "", "", "", 16864., "", 15002., 
  "", "", "", "", "", "", "", "", "", "", "", "", 81.88, ""}, 
 {"AIA", "North America", "Anguilla", "2021-05-13", "", "", "", "", "", "", 
  "", "", "", "", "", "", "", "", "", "", "", "", "", "", "", "", "", "", "", 
  "", "", "", "", "", "", "", "", "", 253., "", "", "", 16864., "", 15002., 
  "", "", "", "", "", "", "", "", "", "", "", "", 81.88, ""}, 
 {"AIA", "North America", "Anguilla", "2021-05-14", "", "", "", "", "", "", 
  "", "", "", "", "", "", "", "", "", "", "", "", "", "", "", "", "", "", "", 
  "", "", "", "", "", "", "", "", "", 253., "", "", "", 16864., "", 15002., 
  "", "", "", "", "", "", "", "", "", "", "", "", 81.88, ""}, 
 {"AIA", "North America", "Anguilla", "2021-05-15", "", "", "", "", "", "", 
  "", "", "", "", "", "", "", "", "", "", "", "", "", "", "", "", "", "", "", 
  "", "", "", "", "", "", "", "", "", 253., "", "", "", 16864., "", 15002., 
  "", "", "", "", "", "", "", "", "", "", "", "", 81.88, ""}, 
 {"AIA", "North America", "Anguilla", "2021-05-16", "", "", "", "", "", "", 
  "", "", "", "", "", "", "", "", "", "", "", "", "", "", "", "", "", "", "", 
  "", "", "", "", "", "", "", "", "", 253., "", "", "", 16864., "", 15002., 
  "", "", "", "", "", "", "", "", "", "", "", "", 81.88, ""}, 
 {"AIA", "North America", "Anguilla", "2021-05-17", "", "", "", "", "", "", 
  "", "", "", "", "", "", "", "", "", "", "", "", "", "", "", "", "", "", "", 
  "", "", "", "", "", 13235., 8811., 4424., "", 253., 88.22, 58.73, 29.49, 
  16864., "", 15002., "", "", "", "", "", "", "", "", "", "", "", "", 81.88, 
  ""}, {"AIA", "North America", "Anguilla", "2021-05-18", "", "", "", "", "", 
  "", "", "", "", "", "", "", "", "", "", "", "", "", "", "", "", "", "", "", 
  "", "", "", "", "", "", "", "", "", "", 233., "", "", "", 15531., "", 
  15002., "", "", "", "", "", "", "", "", "", "", "", "", 81.88, ""}, 
 {"AIA", "North America", "Anguilla", "2021-05-19", "", "", "", "", "", "", 
  "", "", "", "", "", "", "", "", "", "", "", "", "", "", "", "", "", "", "", 
  "", "", "", "", "", "", "", "", "", 212., "", "", "", 14131., "", 15002., 
  "", "", "", "", "", "", "", "", "", "", "", "", 81.88, ""}, 
 {"AIA", "North America", "Anguilla", "2021-05-20", "", "", "", "", "", "", 
  "", "", "", "", "", "", "", "", "", "", "", "", "", "", "", "", "", "", "", 
  "", "", "", "", "", "", "", "", "", 192., "", "", "", 12798., "", 15002., 
  "", "", "", "", "", "", "", "", "", "", "", "", 81.88, ""}, 
 {"AIA", "North America", "Anguilla", "2021-05-21", "", "", "", "", "", "", 
  "", "", "", "", "", "", "", "", "", "", "", "", "", "", "", "", "", "", "", 
  "", "", "", "", "", "", "", "", "", 171., "", "", "", 11398., "", 15002., 
  "", "", "", "", "", "", "", "", "", "", "", "", 81.88, ""}, 
 {"AIA", "North America", "Anguilla", "2021-05-22", "", "", "", "", "", "", 
  "", "", "", "", "", "", "", "", "", "", "", "", "", "", "", "", "", "", "", 
  "", "", "", "", "", "", "", "", "", 151., "", "", "", 10065., "", 15002., 
  "", "", "", "", "", "", "", "", "", "", "", "", 81.88, ""}, 
 {"AIA", "North America", "Anguilla", "2021-05-23", "", "", "", "", "", "", 
  "", "", "", "", "", "", "", "", "", "", "", "", "", "", "", "", "", "", "", 
  "", "", "", "", "", "", "", "", "", 130., "", "", "", 8666., "", 15002., 
  "", "", "", "", "", "", "", "", "", "", "", "", 81.88, ""}, 
 {"AIA", "North America", "Anguilla", "2021-05-24", "", "", "", "", "", "", 
  "", "", "", "", "", "", "", "", "", "", "", "", "", "", "", "", "", "", "", 
  "", "", "", "", "", "", "", "", "", 110., "", "", "", 7332., "", 15002., 
  "", "", "", "", "", "", "", "", "", "", "", "", 81.88, ""}, 
 {"AIA", "North America", "Anguilla", "2021-05-25", "", "", "", "", "", "", 
  "", "", "", "", "", "", "", "", "", "", "", "", "", "", "", "", "", "", "", 
  "", "", "", "", "", "", "", "", "", 110., "", "", "", 7332., "", 15002., 
  "", "", "", "", "", "", "", "", "", "", "", "", 81.88, ""}, 
 {"AIA", "North America", "Anguilla", "2021-05-26", "", "", "", "", "", "", 
  "", "", "", "", "", "", "", "", "", "", "", "", "", "", "", "", "", "", "", 
  "", "", "", "", "", "", "", "", "", 110., "", "", "", 7332., "", 15002., 
  "", "", "", "", "", "", "", "", "", "", "", "", 81.88, ""}, 
 {"AIA", "North America", "Anguilla", "2021-05-27", "", "", "", "", "", "", 
  "", "", "", "", "", "", "", "", "", "", "", "", "", "", "", "", "", "", "", 
  "", "", "", "", "", "", "", "", "", 110., "", "", "", 7332., "", 15002., 
  "", "", "", "", "", "", "", "", "", "", "", "", 81.88, ""}, 
 {"AIA", "North America", "Anguilla", "2021-05-28", "", "", "", "", "", "", 
  "", "", "", "", "", "", "", "", "", "", "", "", "", "", "", "", "", "", "", 
  "", "", "", "", "", 14443., 9004., 5439., "", 110., 96.27, 60.02, 36.26, 
  7332., "", 15002., "", "", "", "", "", "", "", "", "", "", "", "", 81.88, 
  ""}, {"ATG", "North America", "Antigua and Barbuda", "2020-03-13", 1., 1., 
  "", "", "", "", 10.212, 10.212, "", "", "", "", "", "", "", "", "", "", "", 
  "", "", "", "", "", "", "", "", "", "", "", "", "", "", "", "", "", "", "", 
  "", "", 97928., 231.845, 32.1, 6.933, 4.631, 21490.943, "", 191.511, 13.17, 
  "", "", "", 3.8, 77.02, 0.778}, {"ATG", "North America", 
  "Antigua and Barbuda", "2020-03-14", 1., 0., "", "", "", "", 10.212, 0., 
  "", "", "", "", "", "", "", "", "", "", "", "", "", "", "", "", "", "", "", 
  "", "", "", "", "", "", "", "", "", "", "", "", "", 97928., 231.845, 32.1, 
  6.933, 4.631, 21490.943, "", 191.511, 13.17, "", "", "", 3.8, 77.02, 
  0.778}, {"ATG", "North America", "Antigua and Barbuda", "2020-03-15", 1., 
  0., "", "", "", "", 10.212, 0., "", "", "", "", "", "", "", "", "", "", "", 
  "", "", "", "", "", "", "", "", "", "", "", "", "", "", "", "", "", "", "", 
  "", "", 97928., 231.845, 32.1, 6.933, 4.631, 21490.943, "", 191.511, 13.17, 
  "", "", "", 3.8, 77.02, 0.778}, {"ATG", "North America", 
  "Antigua and Barbuda", "2020-03-16", 1., 0., "", "", "", "", 10.212, 0., 
  "", "", "", "", "", "", "", "", "", "", "", "", "", "", "", "", "", "", "", 
  "", "", "", "", "", "", "", "", "", "", "", "", "", 97928., 231.845, 32.1, 
  6.933, 4.631, 21490.943, "", 191.511, 13.17, "", "", "", 3.8, 77.02, 
  0.778}, {"ATG", "North America", "Antigua and Barbuda", "2020-03-17", 1., 
  0., "", "", "", "", 10.212, 0., "", "", "", "", "", "", "", "", "", "", "", 
  "", "", "", "", "", "", "", "", "", "", "", "", "", "", "", "", "", "", "", 
  "", "", 97928., 231.845, 32.1, 6.933, 4.631, 21490.943, "", 191.511, 13.17, 
  "", "", "", 3.8, 77.02, 0.778}, {"ATG", "North America", 
  "Antigua and Barbuda", "2020-03-18", 1., 0., 0.143, "", "", 0., 10.212, 0., 
  1.459, "", "", 0., "", "", "", "", "", "", "", "", "", "", "", "", "", "", 
  "", "", "", "", "", "", "", "", "", "", "", "", "", "", 97928., 231.845, 
  32.1, 6.933, 4.631, 21490.943, "", 191.511, 13.17, "", "", "", 3.8, 77.02, 
  0.778}, {"ATG", "North America", "Antigua and Barbuda", "2020-03-19", 1., 
  0., 0.143, "", "", 0., 10.212, 0., 1.459, "", "", 0., "", "", "", "", "", 
  "", "", "", "", "", "", "", "", "", "", "", "", "", "", "", "", "", "", "", 
  "", "", "", "", 97928., 231.845, 32.1, 6.933, 4.631, 21490.943, "", 
  191.511, 13.17, "", "", "", 3.8, 77.02, 0.778}, 
 {"ATG", "North America", "Antigua and Barbuda", "2020-03-20", 1., 0., 0., 
  "", "", 0., 10.212, 0., 0., "", "", 0., "", "", "", "", "", "", "", "", "", 
  "", "", "", "", "", "", "", "", "", "", "", "", "", "", "", "", "", "", "", 
  97928., 231.845, 32.1, 6.933, 4.631, 21490.943, "", 191.511, 13.17, "", "", 
  "", 3.8, 77.02, 0.778}, {"ATG", "North America", "Antigua and Barbuda", 
  "2020-03-21", 1., 0., 0., "", "", 0., 10.212, 0., 0., "", "", 0., "", "", 
  "", "", "", "", "", "", "", "", "", "", "", "", "", "", "", "", "", "", "", 
  "", "", "", "", "", "", "", 97928., 231.845, 32.1, 6.933, 4.631, 21490.943, 
  "", 191.511, 13.17, "", "", "", 3.8, 77.02, 0.778}, 
 {"ATG", "North America", "Antigua and Barbuda", "2020-03-22", 1., 0., 0., 
  "", "", 0., 10.212, 0., 0., "", "", 0., "", "", "", "", "", "", "", "", "", 
  "", "", "", "", "", "", "", "", "", "", "", "", "", "", "", "", "", "", "", 
  97928., 231.845, 32.1, 6.933, 4.631, 21490.943, "", 191.511, 13.17, "", "", 
  "", 3.8, 77.02, 0.778}, {"ATG", "North America", "Antigua and Barbuda", 
  "2020-03-23", 3., 2., 0.286, "", "", 0., 30.635, 20.423, 2.918, "", "", 0., 
  "", "", "", "", "", "", "", "", "", "", "", "", "", "", "", "", "", "", "", 
  "", "", "", "", "", "", "", "", "", 97928., 231.845, 32.1, 6.933, 4.631, 
  21490.943, "", 191.511, 13.17, "", "", "", 3.8, 77.02, 0.778}, 
 {"ATG", "North America", "Antigua and Barbuda", "2020-03-24", 3., 0., 0.286, 
  "", "", 0., 30.635, 0., 2.918, "", "", 0., "", "", "", "", "", "", "", "", 
  "", "", "", "", "", "", "", "", "", "", "", "", "", "", "", "", "", "", "", 
  "", 97928., 231.845, 32.1, 6.933, 4.631, 21490.943, "", 191.511, 13.17, "", 
  "", "", 3.8, 77.02, 0.778}, {"ATG", "North America", "Antigua and Barbuda", 
  "2020-03-25", 3., 0., 0.286, "", "", 0., 30.635, 0., 2.918, "", "", 0., "", 
  "", "", "", "", "", "", "", "", "", "", "", "", "", "", "", "", "", "", "", 
  "", "", "", "", "", "", "", "", 97928., 231.845, 32.1, 6.933, 4.631, 
  21490.943, "", 191.511, 13.17, "", "", "", 3.8, 77.02, 0.778}, 
 {"ATG", "North America", "Antigua and Barbuda", "2020-03-26", 7., 4., 0.857, 
  "", "", 0., 71.481, 40.846, 8.753, "", "", 0., "", "", "", "", "", "", "", 
  "", "", "", "", "", "", "", "", "", "", "", "", "", "", "", "", "", "", "", 
  "", "", 97928., 231.845, 32.1, 6.933, 4.631, 21490.943, "", 191.511, 13.17, 
  "", "", "", 3.8, 77.02, 0.778}, {"ATG", "North America", 
  "Antigua and Barbuda", "2020-03-27", 7., 0., 0.857, "", "", 0., 71.481, 0., 
  8.753, "", "", 0., "", "", "", "", "", "", "", "", "", "", "", "", "", "", 
  "", "", "", "", "", "", "", "", "", "", "", "", "", "", 97928., 231.845, 
  32.1, 6.933, 4.631, 21490.943, "", 191.511, 13.17, "", "", "", 3.8, 77.02, 
  0.778}, {"ATG", "North America", "Antigua and Barbuda", "2020-03-28", 7., 
  0., 0.857, "", "", 0., 71.481, 0., 8.753, "", "", 0., "", "", "", "", "", 
  "", "", "", "", "", "", "", "", "", "", "", "", "", "", "", "", "", "", "", 
  "", "", "", "", 97928., 231.845, 32.1, 6.933, 4.631, 21490.943, "", 
  191.511, 13.17, "", "", "", 3.8, 77.02, 0.778}, 
 {"ATG", "North America", "Antigua and Barbuda", "2020-03-29", 7., 0., 0.857, 
  "", "", 0., 71.481, 0., 8.753, "", "", 0., "", "", "", "", "", "", "", "", 
  "", "", "", "", "", "", "", "", "", "", "", "", "", "", "", "", "", "", "", 
  "", 97928., 231.845, 32.1, 6.933, 4.631, 21490.943, "", 191.511, 13.17, "", 
  "", "", 3.8, 77.02, 0.778}, {"ATG", "North America", "Antigua and Barbuda", 
  "2020-03-30", 7., 0., 0.571, "", "", 0., 71.481, 0., 5.835, "", "", 0., "", 
  "", "", "", "", "", "", "", "", "", "", "", "", "", "", "", "", "", "", "", 
  "", "", "", "", "", "", "", "", 97928., 231.845, 32.1, 6.933, 4.631, 
  21490.943, "", 191.511, 13.17, "", "", "", 3.8, 77.02, 0.778}, 
 {"ATG", "North America", "Antigua and Barbuda", "2020-03-31", 7., 0., 0.571, 
  "", "", 0., 71.481, 0., 5.835, "", "", 0., "", "", "", "", "", "", "", "", 
  "", "", "", "", "", "", "", "", "", "", "", "", "", "", "", "", "", "", "", 
  "", 97928., 231.845, 32.1, 6.933, 4.631, 21490.943, "", 191.511, 13.17, "", 
  "", "", 3.8, 77.02, 0.778}, {"ATG", "North America", "Antigua and Barbuda", 
  "2020-04-01", 7., 0., 0.571, "", "", 0., 71.481, 0., 5.835, "", "", 0., "", 
  "", "", "", "", "", "", "", "", "", "", "", "", "", "", "", "", "", "", "", 
  "", "", "", "", "", "", "", "", 97928., 231.845, 32.1, 6.933, 4.631, 
  21490.943, "", 191.511, 13.17, "", "", "", 3.8, 77.02, 0.778}, 
 {"ATG", "North America", "Antigua and Barbuda", "2020-04-02", 9., 2., 0.286, 
  "", "", 0., 91.904, 20.423, 2.918, "", "", 0., "", "", "", "", "", "", "", 
  "", "", "", "", "", "", "", "", "", "", "", "", "", "", "", "", "", "", "", 
  "", "", 97928., 231.845, 32.1, 6.933, 4.631, 21490.943, "", 191.511, 13.17, 
  "", "", "", 3.8, 77.02, 0.778}, {"ATG", "North America", 
  "Antigua and Barbuda", "2020-04-03", 15., 6., 1.143, "", "", 0., 153.174, 
  61.27, 11.67, "", "", 0., "", "", "", "", "", "", "", "", "", "", "", "", 
  "", "", "", "", "", "", "", "", "", "", "", "", "", "", "", "", 97928., 
  231.845, 32.1, 6.933, 4.631, 21490.943, "", 191.511, 13.17, "", "", "", 
  3.8, 77.02, 0.778}, {"ATG", "North America", "Antigua and Barbuda", 
  "2020-04-04", 15., 0., 1.143, "", "", 0., 153.174, 0., 11.67, "", "", 0., 
  "", "", "", "", "", "", "", "", "", "", "", "", "", "", "", "", "", "", "", 
  "", "", "", "", "", "", "", "", "", 97928., 231.845, 32.1, 6.933, 4.631, 
  21490.943, "", 191.511, 13.17, "", "", "", 3.8, 77.02, 0.778}, 
 {"ATG", "North America", "Antigua and Barbuda", "2020-04-05", 15., 0., 
  1.143, "", "", 0., 153.174, 0., 11.67, "", "", 0., "", "", "", "", "", "", 
  "", "", "", "", "", "", "", "", "", "", "", "", "", "", "", "", "", "", "", 
  "", "", "", 97928., 231.845, 32.1, 6.933, 4.631, 21490.943, "", 191.511, 
  13.17, "", "", "", 3.8, 77.02, 0.778}, {"ATG", "North America", 
  "Antigua and Barbuda", "2020-04-06", 15., 0., 1.143, "", "", 0., 153.174, 
  0., 11.67, "", "", 0., "", "", "", "", "", "", "", "", "", "", "", "", "", 
  "", "", "", "", "", "", "", "", "", "", "", "", "", "", "", 97928., 
  231.845, 32.1, 6.933, 4.631, 21490.943, "", 191.511, 13.17, "", "", "", 
  3.8, 77.02, 0.778}, {"ATG", "North America", "Antigua and Barbuda", 
  "2020-04-07", 19., 4., 1.714, 1., 1., 0.143, 194.02, 40.846, 17.506, 
  10.212, 10.212, 1.459, "", "", "", "", "", "", "", "", "", "", "", "", "", 
  "", "", "", "", "", "", "", "", "", "", "", "", "", "", "", 97928., 
  231.845, 32.1, 6.933, 4.631, 21490.943, "", 191.511, 13.17, "", "", "", 
  3.8, 77.02, 0.778}, {"ATG", "North America", "Antigua and Barbuda", 
  "2020-04-08", 19., 0., 1.714, 2., 1., 0.286, 194.02, 0., 17.506, 20.423, 
  10.212, 2.918, "", "", "", "", "", "", "", "", "", "", "", "", "", "", "", 
  "", "", "", "", "", "", "", "", "", "", "", "", "", 97928., 231.845, 32.1, 
  6.933, 4.631, 21490.943, "", 191.511, 13.17, "", "", "", 3.8, 77.02, 
  0.778}, {"ATG", "North America", "Antigua and Barbuda", "2020-04-09", 19., 
  0., 1.429, 2., 0., 0.286, 194.02, 0., 14.588, 20.423, 0., 2.918, "", "", 
  "", "", "", "", "", "", "", "", "", "", "", "", "", "", "", "", "", "", "", 
  "", "", "", "", "", "", "", 97928., 231.845, 32.1, 6.933, 4.631, 21490.943, 
  "", 191.511, 13.17, "", "", "", 3.8, 77.02, 0.778}, 
 {"ATG", "North America", "Antigua and Barbuda", "2020-04-10", 19., 0., 
  0.571, 2., 0., 0.286, 194.02, 0., 5.835, 20.423, 0., 2.918, "", "", "", "", 
  "", "", "", "", "", "", "", "", "", "", "", "", "", "", "", "", "", "", "", 
  "", "", "", "", "", 97928., 231.845, 32.1, 6.933, 4.631, 21490.943, "", 
  191.511, 13.17, "", "", "", 3.8, 77.02, 0.778}, 
 {"ATG", "North America", "Antigua and Barbuda", "2020-04-11", 21., 2., 
  0.857, 2., 0., 0.286, 214.443, 20.423, 8.753, 20.423, 0., 2.918, "", "", 
  "", "", "", "", "", "", "", "", "", "", "", "", "", "", "", "", "", "", "", 
  "", "", "", "", "", "", "", 97928., 231.845, 32.1, 6.933, 4.631, 21490.943, 
  "", 191.511, 13.17, "", "", "", 3.8, 77.02, 0.778}, 
 {"ATG", "North America", "Antigua and Barbuda", "2020-04-12", 21., 0., 
  0.857, 2., 0., 0.286, 214.443, 0., 8.753, 20.423, 0., 2.918, "", "", "", 
  "", "", "", "", "", "", "", "", "", "", "", "", "", "", "", "", "", "", "", 
  "", "", "", "", "", "", 97928., 231.845, 32.1, 6.933, 4.631, 21490.943, "", 
  191.511, 13.17, "", "", "", 3.8, 77.02, 0.778}, 
 {"ATG", "North America", "Antigua and Barbuda", "2020-04-13", 23., 2., 
  1.143, 2., 0., 0.286, 234.866, 20.423, 11.67, 20.423, 0., 2.918, "", "", 
  "", "", "", "", "", "", "", "", "", "", "", "", "", "", "", "", "", "", "", 
  "", "", "", "", "", "", "", 97928., 231.845, 32.1, 6.933, 4.631, 21490.943, 
  "", 191.511, 13.17, "", "", "", 3.8, 77.02, 0.778}, 
 {"ATG", "North America", "Antigua and Barbuda", "2020-04-14", 23., 0., 
  0.571, 2., 0., 0.143, 234.866, 0., 5.835, 20.423, 0., 1.459, "", "", "", 
  "", "", "", "", "", "", "", "", "", "", "", "", "", "", "", "", "", "", "", 
  "", "", "", "", "", "", 97928., 231.845, 32.1, 6.933, 4.631, 21490.943, "", 
  191.511, 13.17, "", "", "", 3.8, 77.02, 0.778}, 
 {"ATG", "North America", "Antigua and Barbuda", "2020-04-15", 23., 0., 
  0.571, 2., 0., 0., 234.866, 0., 5.835, 20.423, 0., 0., "", "", "", "", "", 
  "", "", "", "", "", "", "", "", "", "", "", "", "", "", "", "", "", "", "", 
  "", "", "", "", 97928., 231.845, 32.1, 6.933, 4.631, 21490.943, "", 
  191.511, 13.17, "", "", "", 3.8, 77.02, 0.778}, 
 {"ATG", "North America", "Antigua and Barbuda", "2020-04-16", 23., 0., 
  0.571, 3., 1., 0.143, 234.866, 0., 5.835, 30.635, 10.212, 1.459, "", "", 
  "", "", "", "", "", "", "", "", "", "", "", "", "", "", "", "", "", "", "", 
  "", "", "", "", "", "", "", 97928., 231.845, 32.1, 6.933, 4.631, 21490.943, 
  "", 191.511, 13.17, "", "", "", 3.8, 77.02, 0.778}, 
 {"ATG", "North America", "Antigua and Barbuda", "2020-04-17", 23., 0., 
  0.571, 3., 0., 0.143, 234.866, 0., 5.835, 30.635, 0., 1.459, "", "", "", 
  "", "", "", "", "", "", "", "", "", "", "", "", "", "", "", "", "", "", "", 
  "", "", "", "", "", "", 97928., 231.845, 32.1, 6.933, 4.631, 21490.943, "", 
  191.511, 13.17, "", "", "", 3.8, 77.02, 0.778}, 
 {"ATG", "North America", "Antigua and Barbuda", "2020-04-18", 23., 0., 
  0.286, 3., 0., 0.143, 234.866, 0., 2.918, 30.635, 0., 1.459, "", "", "", 
  "", "", "", "", "", "", "", "", "", "", "", "", "", "", "", "", "", "", "", 
  "", "", "", "", "", "", 97928., 231.845, 32.1, 6.933, 4.631, 21490.943, "", 
  191.511, 13.17, "", "", "", 3.8, 77.02, 0.778}, 
 {"ATG", "North America", "Antigua and Barbuda", "2020-04-19", 23., 0., 
  0.286, 3., 0., 0.143, 234.866, 0., 2.918, 30.635, 0., 1.459, "", "", "", 
  "", "", "", "", "", "", "", "", "", "", "", "", "", "", "", "", "", "", "", 
  "", "", "", "", "", "", 97928., 231.845, 32.1, 6.933, 4.631, 21490.943, "", 
  191.511, 13.17, "", "", "", 3.8, 77.02, 0.778}, 
 {"ATG", "North America", "Antigua and Barbuda", "2020-04-20", 23., 0., 0., 
  3., 0., 0.143, 234.866, 0., 0., 30.635, 0., 1.459, "", "", "", "", "", "", 
  "", "", "", "", "", "", "", "", "", "", "", "", "", "", "", "", "", "", "", 
  "", "", "", 97928., 231.845, 32.1, 6.933, 4.631, 21490.943, "", 191.511, 
  13.17, "", "", "", 3.8, 77.02, 0.778}, {"ATG", "North America", 
  "Antigua and Barbuda", "2020-04-21", 23., 0., 0., 3., 0., 0.143, 234.866, 
  0., 0., 30.635, 0., 1.459, "", "", "", "", "", "", "", "", "", "", "", "", 
  "", "", "", "", "", "", "", "", "", "", "", "", "", "", "", "", 97928., 
  231.845, 32.1, 6.933, 4.631, 21490.943, "", 191.511, 13.17, "", "", "", 
  3.8, 77.02, 0.778}, {"ATG", "North America", "Antigua and Barbuda", 
  "2020-04-22", 24., 1., 0.143, 3., 0., 0.143, 245.078, 10.212, 1.459, 
  30.635, 0., 1.459, "", "", "", "", "", "", "", "", "", "", "", "", "", "", 
  "", "", "", "", "", "", "", "", "", "", "", "", "", "", 97928., 231.845, 
  32.1, 6.933, 4.631, 21490.943, "", 191.511, 13.17, "", "", "", 3.8, 77.02, 
  0.778}, {"ATG", "North America", "Antigua and Barbuda", "2020-04-23", 24., 
  0., 0.143, 3., 0., 0., 245.078, 0., 1.459, 30.635, 0., 0., "", "", "", "", 
  "", "", "", "", "", "", "", "", "", "", "", "", "", "", "", "", "", "", "", 
  "", "", "", "", "", 97928., 231.845, 32.1, 6.933, 4.631, 21490.943, "", 
  191.511, 13.17, "", "", "", 3.8, 77.02, 0.778}, 
 {"ATG", "North America", "Antigua and Barbuda", "2020-04-24", 24., 0., 
  0.143, 3., 0., 0., 245.078, 0., 1.459, 30.635, 0., 0., "", "", "", "", "", 
  "", "", "", "", "", "", "", "", "", "", "", "", "", "", "", "", "", "", "", 
  "", "", "", "", 97928., 231.845, 32.1, 6.933, 4.631, 21490.943, "", 
  191.511, 13.17, "", "", "", 3.8, 77.02, 0.778}, 
 {"ATG", "North America", "Antigua and Barbuda", "2020-04-25", 24., 0., 
  0.143, 3., 0., 0., 245.078, 0., 1.459, 30.635, 0., 0., "", "", "", "", "", 
  "", "", "", "", "", "", "", "", "", "", "", "", "", "", "", "", "", "", "", 
  "", "", "", "", 97928., 231.845, 32.1, 6.933, 4.631, 21490.943, "", 
  191.511, 13.17, "", "", "", 3.8, 77.02, 0.778}, 
 {"ATG", "North America", "Antigua and Barbuda", "2020-04-26", 24., 0., 
  0.143, 3., 0., 0., 245.078, 0., 1.459, 30.635, 0., 0., "", "", "", "", "", 
  "", "", "", "", "", "", "", "", "", "", "", "", "", "", "", "", "", "", "", 
  "", "", "", "", 97928., 231.845, 32.1, 6.933, 4.631, 21490.943, "", 
  191.511, 13.17, "", "", "", 3.8, 77.02, 0.778}, 
 {"ATG", "North America", "Antigua and Barbuda", "2020-04-27", 24., 0., 
  0.143, 3., 0., 0., 245.078, 0., 1.459, 30.635, 0., 0., "", "", "", "", "", 
  "", "", "", "", "", "", "", "", "", "", "", "", "", "", "", "", "", "", "", 
  "", "", "", "", 97928., 231.845, 32.1, 6.933, 4.631, 21490.943, "", 
  191.511, 13.17, "", "", "", 3.8, 77.02, 0.778}, 
 {"ATG", "North America", "Antigua and Barbuda", "2020-04-28", 24., 0., 
  0.143, 3., 0., 0., 245.078, 0., 1.459, 30.635, 0., 0., "", "", "", "", "", 
  "", "", "", "", "", "", "", "", "", "", "", "", "", "", "", "", "", "", "", 
  "", "", "", "", 97928., 231.845, 32.1, 6.933, 4.631, 21490.943, "", 
  191.511, 13.17, "", "", "", 3.8, 77.02, 0.778}, 
 {"ATG", "North America", "Antigua and Barbuda", "2020-04-29", 24., 0., 0., 
  3., 0., 0., 245.078, 0., 0., 30.635, 0., 0., "", "", "", "", "", "", "", 
  "", "", "", "", "", "", "", "", "", "", "", "", "", "", "", "", "", "", "", 
  "", "", 97928., 231.845, 32.1, 6.933, 4.631, 21490.943, "", 191.511, 13.17, 
  "", "", "", 3.8, 77.02, 0.778}, {"ATG", "North America", 
  "Antigua and Barbuda", "2020-04-30", 24., 0., 0., 3., 0., 0., 245.078, 0., 
  0., 30.635, 0., 0., "", "", "", "", "", "", "", "", "", "", "", "", "", "", 
  "", "", "", "", "", "", "", "", "", "", "", "", "", "", 97928., 231.845, 
  32.1, 6.933, 4.631, 21490.943, "", 191.511, 13.17, "", "", "", 3.8, 77.02, 
  0.778}, {"ATG", "North America", "Antigua and Barbuda", "2020-05-01", 25., 
  1., 0.143, 3., 0., 0., 255.29, 10.212, 1.459, 30.635, 0., 0., "", "", "", 
  "", "", "", "", "", "", "", "", "", "", "", "", "", "", "", "", "", "", "", 
  "", "", "", "", "", "", 97928., 231.845, 32.1, 6.933, 4.631, 21490.943, "", 
  191.511, 13.17, "", "", "", 3.8, 77.02, 0.778}, 
 {"ATG", "North America", "Antigua and Barbuda", "2020-05-02", 25., 0., 
  0.143, 3., 0., 0., 255.29, 0., 1.459, 30.635, 0., 0., "", "", "", "", "", 
  "", "", "", "", "", "", "", "", "", "", "", "", "", "", "", "", "", "", "", 
  "", "", "", "", 97928., 231.845, 32.1, 6.933, 4.631, 21490.943, "", 
  191.511, 13.17, "", "", "", 3.8, 77.02, 0.778}, 
 {"ATG", "North America", "Antigua and Barbuda", "2020-05-03", 25., 0., 
  0.143, 3., 0., 0., 255.29, 0., 1.459, 30.635, 0., 0., "", "", "", "", "", 
  "", "", "", "", "", "", "", "", "", "", "", "", "", "", "", "", "", "", "", 
  "", "", "", "", 97928., 231.845, 32.1, 6.933, 4.631, 21490.943, "", 
  191.511, 13.17, "", "", "", 3.8, 77.02, 0.778}, 
 {"ATG", "North America", "Antigua and Barbuda", "2020-05-04", 25., 0., 
  0.143, 3., 0., 0., 255.29, 0., 1.459, 30.635, 0., 0., "", "", "", "", "", 
  "", "", "", "", "", "", "", "", "", "", "", "", "", "", "", "", "", "", "", 
  "", "", "", "", 97928., 231.845, 32.1, 6.933, 4.631, 21490.943, "", 
  191.511, 13.17, "", "", "", 3.8, 77.02, 0.778}, 
 {"ATG", "North America", "Antigua and Barbuda", "2020-05-05", 25., 0., 
  0.143, 3., 0., 0., 255.29, 0., 1.459, 30.635, 0., 0., "", "", "", "", "", 
  "", "", "", "", "", "", "", "", "", "", "", "", "", "", "", "", "", "", "", 
  "", "", "", "", 97928., 231.845, 32.1, 6.933, 4.631, 21490.943, "", 
  191.511, 13.17, "", "", "", 3.8, 77.02, 0.778}, 
 {"ATG", "North America", "Antigua and Barbuda", "2020-05-06", 25., 0., 
  0.143, 3., 0., 0., 255.29, 0., 1.459, 30.635, 0., 0., "", "", "", "", "", 
  "", "", "", "", "", "", "", "", "", "", "", "", "", "", "", "", "", "", "", 
  "", "", "", "", 97928., 231.845, 32.1, 6.933, 4.631, 21490.943, "", 
  191.511, 13.17, "", "", "", 3.8, 77.02, 0.778}, 
 {"ATG", "North America", "Antigua and Barbuda", "2020-05-07", 25., 0., 
  0.143, 3., 0., 0., 255.29, 0., 1.459, 30.635, 0., 0., "", "", "", "", "", 
  "", "", "", "", "", "", "", "", "", "", "", "", "", "", "", "", "", "", "", 
  "", "", "", "", 97928., 231.845, 32.1, 6.933, 4.631, 21490.943, "", 
  191.511, 13.17, "", "", "", 3.8, 77.02, 0.778}, 
 {"ATG", "North America", "Antigua and Barbuda", "2020-05-08", 25., 0., 0., 
  3., 0., 0., 255.29, 0., 0., 30.635, 0., 0., "", "", "", "", "", "", "", "", 
  "", "", "", "", "", "", "", "", "", "", "", "", "", "", "", "", "", "", "", 
  "", 97928., 231.845, 32.1, 6.933, 4.631, 21490.943, "", 191.511, 13.17, "", 
  "", "", 3.8, 77.02, 0.778}, {"ATG", "North America", "Antigua and Barbuda", 
  "2020-05-09", 25., 0., 0., 3., 0., 0., 255.29, 0., 0., 30.635, 0., 0., "", 
  "", "", "", "", "", "", "", "", "", "", "", "", "", "", "", "", "", "", "", 
  "", "", "", "", "", "", "", "", 97928., 231.845, 32.1, 6.933, 4.631, 
  21490.943, "", 191.511, 13.17, "", "", "", 3.8, 77.02, 0.778}, 
 {"ATG", "North America", "Antigua and Barbuda", "2020-05-10", 25., 0., 0., 
  3., 0., 0., 255.29, 0., 0., 30.635, 0., 0., "", "", "", "", "", "", "", "", 
  "", "", "", "", "", "", "", "", "", "", "", "", "", "", "", "", "", "", "", 
  "", 97928., 231.845, 32.1, 6.933, 4.631, 21490.943, "", 191.511, 13.17, "", 
  "", "", 3.8, 77.02, 0.778}, {"ATG", "North America", "Antigua and Barbuda", 
  "2020-05-11", 25., 0., 0., 3., 0., 0., 255.29, 0., 0., 30.635, 0., 0., "", 
  "", "", "", "", "", "", "", "", "", "", "", "", "", "", "", "", "", "", "", 
  "", "", "", "", "", "", "", "", 97928., 231.845, 32.1, 6.933, 4.631, 
  21490.943, "", 191.511, 13.17, "", "", "", 3.8, 77.02, 0.778}, 
 {"ATG", "North America", "Antigua and Barbuda", "2020-05-12", 25., 0., 0., 
  3., 0., 0., 255.29, 0., 0., 30.635, 0., 0., "", "", "", "", "", "", "", "", 
  "", "", "", "", "", "", "", "", "", "", "", "", "", "", "", "", "", "", "", 
  "", 97928., 231.845, 32.1, 6.933, 4.631, 21490.943, "", 191.511, 13.17, "", 
  "", "", 3.8, 77.02, 0.778}, {"ATG", "North America", "Antigua and Barbuda", 
  "2020-05-13", 25., 0., 0., 3., 0., 0., 255.29, 0., 0., 30.635, 0., 0., "", 
  "", "", "", "", "", "", "", "", "", "", "", "", "", "", "", "", "", "", "", 
  "", "", "", "", "", "", "", "", 97928., 231.845, 32.1, 6.933, 4.631, 
  21490.943, "", 191.511, 13.17, "", "", "", 3.8, 77.02, 0.778}, 
 {"ATG", "North America", "Antigua and Barbuda", "2020-05-14", 25., 0., 0., 
  3., 0., 0., 255.29, 0., 0., 30.635, 0., 0., "", "", "", "", "", "", "", "", 
  "", "", "", "", "", "", "", "", "", "", "", "", "", "", "", "", "", "", "", 
  "", 97928., 231.845, 32.1, 6.933, 4.631, 21490.943, "", 191.511, 13.17, "", 
  "", "", 3.8, 77.02, 0.778}, {"ATG", "North America", "Antigua and Barbuda", 
  "2020-05-15", 25., 0., 0., 3., 0., 0., 255.29, 0., 0., 30.635, 0., 0., "", 
  "", "", "", "", "", "", "", "", "", "", "", "", "", "", "", "", "", "", "", 
  "", "", "", "", "", "", "", "", 97928., 231.845, 32.1, 6.933, 4.631, 
  21490.943, "", 191.511, 13.17, "", "", "", 3.8, 77.02, 0.778}, 
 {"ATG", "North America", "Antigua and Barbuda", "2020-05-16", 25., 0., 0., 
  3., 0., 0., 255.29, 0., 0., 30.635, 0., 0., "", "", "", "", "", "", "", "", 
  "", "", "", "", "", "", "", "", "", "", "", "", "", "", "", "", "", "", "", 
  "", 97928., 231.845, 32.1, 6.933, 4.631, 21490.943, "", 191.511, 13.17, "", 
  "", "", 3.8, 77.02, 0.778}, {"ATG", "North America", "Antigua and Barbuda", 
  "2020-05-17", 25., 0., 0., 3., 0., 0., 255.29, 0., 0., 30.635, 0., 0., "", 
  "", "", "", "", "", "", "", "", "", "", "", "", "", "", "", "", "", "", "", 
  "", "", "", "", "", "", "", "", 97928., 231.845, 32.1, 6.933, 4.631, 
  21490.943, "", 191.511, 13.17, "", "", "", 3.8, 77.02, 0.778}, 
 {"ATG", "North America", "Antigua and Barbuda", "2020-05-18", 25., 0., 0., 
  3., 0., 0., 255.29, 0., 0., 30.635, 0., 0., "", "", "", "", "", "", "", "", 
  "", "", "", "", "", "", "", "", "", "", "", "", "", "", "", "", "", "", "", 
  "", 97928., 231.845, 32.1, 6.933, 4.631, 21490.943, "", 191.511, 13.17, "", 
  "", "", 3.8, 77.02, 0.778}, {"ATG", "North America", "Antigua and Barbuda", 
  "2020-05-19", 25., 0., 0., 3., 0., 0., 255.29, 0., 0., 30.635, 0., 0., "", 
  "", "", "", "", "", "", "", "", "", "", "", "", "", "", "", "", "", "", "", 
  "", "", "", "", "", "", "", "", 97928., 231.845, 32.1, 6.933, 4.631, 
  21490.943, "", 191.511, 13.17, "", "", "", 3.8, 77.02, 0.778}, 
 {"ATG", "North America", "Antigua and Barbuda", "2020-05-20", 25., 0., 0., 
  3., 0., 0., 255.29, 0., 0., 30.635, 0., 0., "", "", "", "", "", "", "", "", 
  "", "", "", "", "", "", "", "", "", "", "", "", "", "", "", "", "", "", "", 
  "", 97928., 231.845, 32.1, 6.933, 4.631, 21490.943, "", 191.511, 13.17, "", 
  "", "", 3.8, 77.02, 0.778}, {"ATG", "North America", "Antigua and Barbuda", 
  "2020-05-21", 25., 0., 0., 3., 0., 0., 255.29, 0., 0., 30.635, 0., 0., "", 
  "", "", "", "", "", "", "", "", "", "", "", "", "", "", "", "", "", "", "", 
  "", "", "", "", "", "", "", "", 97928., 231.845, 32.1, 6.933, 4.631, 
  21490.943, "", 191.511, 13.17, "", "", "", 3.8, 77.02, 0.778}, 
 {"ATG", "North America", "Antigua and Barbuda", "2020-05-22", 25., 0., 0., 
  3., 0., 0., 255.29, 0., 0., 30.635, 0., 0., "", "", "", "", "", "", "", "", 
  "", "", "", "", "", "", "", "", "", "", "", "", "", "", "", "", "", "", "", 
  "", 97928., 231.845, 32.1, 6.933, 4.631, 21490.943, "", 191.511, 13.17, "", 
  "", "", 3.8, 77.02, 0.778}, {"ATG", "North America", "Antigua and Barbuda", 
  "2020-05-23", 25., 0., 0., 3., 0., 0., 255.29, 0., 0., 30.635, 0., 0., "", 
  "", "", "", "", "", "", "", "", "", "", "", "", "", "", "", "", "", "", "", 
  "", "", "", "", "", "", "", "", 97928., 231.845, 32.1, 6.933, 4.631, 
  21490.943, "", 191.511, 13.17, "", "", "", 3.8, 77.02, 0.778}, 
 {"ATG", "North America", "Antigua and Barbuda", "2020-05-24", 25., 0., 0., 
  3., 0., 0., 255.29, 0., 0., 30.635, 0., 0., "", "", "", "", "", "", "", "", 
  "", "", "", "", "", "", "", "", "", "", "", "", "", "", "", "", "", "", "", 
  "", 97928., 231.845, 32.1, 6.933, 4.631, 21490.943, "", 191.511, 13.17, "", 
  "", "", 3.8, 77.02, 0.778}, {"ATG", "North America", "Antigua and Barbuda", 
  "2020-05-25", 25., 0., 0., 3., 0., 0., 255.29, 0., 0., 30.635, 0., 0., "", 
  "", "", "", "", "", "", "", "", "", "", "", "", "", "", "", "", "", "", "", 
  "", "", "", "", "", "", "", "", 97928., 231.845, 32.1, 6.933, 4.631, 
  21490.943, "", 191.511, 13.17, "", "", "", 3.8, 77.02, 0.778}, 
 {"ATG", "North America", "Antigua and Barbuda", "2020-05-26", 25., 0., 0., 
  3., 0., 0., 255.29, 0., 0., 30.635, 0., 0., "", "", "", "", "", "", "", "", 
  "", "", "", "", "", "", "", "", "", "", "", "", "", "", "", "", "", "", "", 
  "", 97928., 231.845, 32.1, 6.933, 4.631, 21490.943, "", 191.511, 13.17, "", 
  "", "", 3.8, 77.02, 0.778}, {"ATG", "North America", "Antigua and Barbuda", 
  "2020-05-27", 25., 0., 0., 3., 0., 0., 255.29, 0., 0., 30.635, 0., 0., "", 
  "", "", "", "", "", "", "", "", "", "", "", "", "", "", "", "", "", "", "", 
  "", "", "", "", "", "", "", "", 97928., 231.845, 32.1, 6.933, 4.631, 
  21490.943, "", 191.511, 13.17, "", "", "", 3.8, 77.02, 0.778}, 
 {"ATG", "North America", "Antigua and Barbuda", "2020-05-28", 25., 0., 0., 
  3., 0., 0., 255.29, 0., 0., 30.635, 0., 0., "", "", "", "", "", "", "", "", 
  "", "", "", "", "", "", "", "", "", "", "", "", "", "", "", "", "", "", "", 
  "", 97928., 231.845, 32.1, 6.933, 4.631, 21490.943, "", 191.511, 13.17, "", 
  "", "", 3.8, 77.02, 0.778}, {"ATG", "North America", "Antigua and Barbuda", 
  "2020-05-29", 25., 0., 0., 3., 0., 0., 255.29, 0., 0., 30.635, 0., 0., "", 
  "", "", "", "", "", "", "", "", "", "", "", "", "", "", "", "", "", "", "", 
  "", "", "", "", "", "", "", "", 97928., 231.845, 32.1, 6.933, 4.631, 
  21490.943, "", 191.511, 13.17, "", "", "", 3.8, 77.02, 0.778}, 
 {"ATG", "North America", "Antigua and Barbuda", "2020-05-30", 25., 0., 0., 
  3., 0., 0., 255.29, 0., 0., 30.635, 0., 0., "", "", "", "", "", "", "", "", 
  "", "", "", "", "", "", "", "", "", "", "", "", "", "", "", "", "", "", "", 
  "", 97928., 231.845, 32.1, 6.933, 4.631, 21490.943, "", 191.511, 13.17, "", 
  "", "", 3.8, 77.02, 0.778}, {"ATG", "North America", "Antigua and Barbuda", 
  "2020-05-31", 26., 1., 0.143, 3., 0., 0., 265.501, 10.212, 1.459, 30.635, 
  0., 0., "", "", "", "", "", "", "", "", "", "", "", "", "", "", "", "", "", 
  "", "", "", "", "", "", "", "", "", "", "", 97928., 231.845, 32.1, 6.933, 
  4.631, 21490.943, "", 191.511, 13.17, "", "", "", 3.8, 77.02, 0.778}, 
 {"ATG", "North America", "Antigua and Barbuda", "2020-06-01", 26., 0., 
  0.143, 3., 0., 0., 265.501, 0., 1.459, 30.635, 0., 0., "", "", "", "", "", 
  "", "", "", "", "", "", "", "", "", "", "", "", "", "", "", "", "", "", "", 
  "", "", "", "", 97928., 231.845, 32.1, 6.933, 4.631, 21490.943, "", 
  191.511, 13.17, "", "", "", 3.8, 77.02, 0.778}, 
 {"ATG", "North America", "Antigua and Barbuda", "2020-06-02", 26., 0., 
  0.143, 3., 0., 0., 265.501, 0., 1.459, 30.635, 0., 0., "", "", "", "", "", 
  "", "", "", "", "", "", "", "", "", "", "", "", "", "", "", "", "", "", "", 
  "", "", "", "", 97928., 231.845, 32.1, 6.933, 4.631, 21490.943, "", 
  191.511, 13.17, "", "", "", 3.8, 77.02, 0.778}, 
 {"ATG", "North America", "Antigua and Barbuda", "2020-06-03", 26., 0., 
  0.143, 3., 0., 0., 265.501, 0., 1.459, 30.635, 0., 0., "", "", "", "", "", 
  "", "", "", "", "", "", "", "", "", "", "", "", "", "", "", "", "", "", "", 
  "", "", "", "", 97928., 231.845, 32.1, 6.933, 4.631, 21490.943, "", 
  191.511, 13.17, "", "", "", 3.8, 77.02, 0.778}, 
 {"ATG", "North America", "Antigua and Barbuda", "2020-06-04", 26., 0., 
  0.143, 3., 0., 0., 265.501, 0., 1.459, 30.635, 0., 0., "", "", "", "", "", 
  "", "", "", "", "", "", "", "", "", "", "", "", "", "", "", "", "", "", "", 
  "", "", "", "", 97928., 231.845, 32.1, 6.933, 4.631, 21490.943, "", 
  191.511, 13.17, "", "", "", 3.8, 77.02, 0.778}, 
 {"ATG", "North America", "Antigua and Barbuda", "2020-06-05", 26., 0., 
  0.143, 3., 0., 0., 265.501, 0., 1.459, 30.635, 0., 0., "", "", "", "", "", 
  "", "", "", "", "", "", "", "", "", "", "", "", "", "", "", "", "", "", "", 
  "", "", "", "", 97928., 231.845, 32.1, 6.933, 4.631, 21490.943, "", 
  191.511, 13.17, "", "", "", 3.8, 77.02, 0.778}, 
 {"ATG", "North America", "Antigua and Barbuda", "2020-06-06", 26., 0., 
  0.143, 3., 0., 0., 265.501, 0., 1.459, 30.635, 0., 0., "", "", "", "", "", 
  "", "", "", "", "", "", "", "", "", "", "", "", "", "", "", "", "", "", "", 
  "", "", "", "", 97928., 231.845, 32.1, 6.933, 4.631, 21490.943, "", 
  191.511, 13.17, "", "", "", 3.8, 77.02, 0.778}, 
 {"ATG", "North America", "Antigua and Barbuda", "2020-06-07", 26., 0., 0., 
  3., 0., 0., 265.501, 0., 0., 30.635, 0., 0., "", "", "", "", "", "", "", 
  "", "", "", "", "", "", "", "", "", "", "", "", "", "", "", "", "", "", "", 
  "", "", 97928., 231.845, 32.1, 6.933, 4.631, 21490.943, "", 191.511, 13.17, 
  "", "", "", 3.8, 77.02, 0.778}, {"ATG", "North America", 
  "Antigua and Barbuda", "2020-06-08", 26., 0., 0., 3., 0., 0., 265.501, 0., 
  0., 30.635, 0., 0., "", "", "", "", "", "", "", "", "", "", "", "", "", "", 
  "", "", "", "", "", "", "", "", "", "", "", "", "", "", 97928., 231.845, 
  32.1, 6.933, 4.631, 21490.943, "", 191.511, 13.17, "", "", "", 3.8, 77.02, 
  0.778}, {"ATG", "North America", "Antigua and Barbuda", "2020-06-09", 26., 
  0., 0., 3., 0., 0., 265.501, 0., 0., 30.635, 0., 0., "", "", "", "", "", 
  "", "", "", "", "", "", "", "", "", "", "", "", "", "", "", "", "", "", "", 
  "", "", "", "", 97928., 231.845, 32.1, 6.933, 4.631, 21490.943, "", 
  191.511, 13.17, "", "", "", 3.8, 77.02, 0.778}, 
 {"ATG", "North America", "Antigua and Barbuda", "2020-06-10", 26., 0., 0., 
  3., 0., 0., 265.501, 0., 0., 30.635, 0., 0., "", "", "", "", "", "", "", 
  "", "", "", "", "", "", "", "", "", "", "", "", "", "", "", "", "", "", "", 
  "", "", 97928., 231.845, 32.1, 6.933, 4.631, 21490.943, "", 191.511, 13.17, 
  "", "", "", 3.8, 77.02, 0.778}, {"ATG", "North America", 
  "Antigua and Barbuda", "2020-06-11", 26., 0., 0., 3., 0., 0., 265.501, 0., 
  0., 30.635, 0., 0., "", "", "", "", "", "", "", "", "", "", "", "", "", "", 
  "", "", "", "", "", "", "", "", "", "", "", "", "", "", 97928., 231.845, 
  32.1, 6.933, 4.631, 21490.943, "", 191.511, 13.17, "", "", "", 3.8, 77.02, 
  0.778}, {"ATG", "North America", "Antigua and Barbuda", "2020-06-12", 26., 
  0., 0., 3., 0., 0., 265.501, 0., 0., 30.635, 0., 0., "", "", "", "", "", 
  "", "", "", "", "", "", "", "", "", "", "", "", "", "", "", "", "", "", "", 
  "", "", "", "", 97928., 231.845, 32.1, 6.933, 4.631, 21490.943, "", 
  191.511, 13.17, "", "", "", 3.8, 77.02, 0.778}, 
 {"ATG", "North America", "Antigua and Barbuda", "2020-06-13", 26., 0., 0., 
  3., 0., 0., 265.501, 0., 0., 30.635, 0., 0., "", "", "", "", "", "", "", 
  "", "", "", "", "", "", "", "", "", "", "", "", "", "", "", "", "", "", "", 
  "", "", 97928., 231.845, 32.1, 6.933, 4.631, 21490.943, "", 191.511, 13.17, 
  "", "", "", 3.8, 77.02, 0.778}, {"ATG", "North America", 
  "Antigua and Barbuda", "2020-06-14", 26., 0., 0., 3., 0., 0., 265.501, 0., 
  0., 30.635, 0., 0., "", "", "", "", "", "", "", "", "", "", "", "", "", "", 
  "", "", "", "", "", "", "", "", "", "", "", "", "", "", 97928., 231.845, 
  32.1, 6.933, 4.631, 21490.943, "", 191.511, 13.17, "", "", "", 3.8, 77.02, 
  0.778}, {"ATG", "North America", "Antigua and Barbuda", "2020-06-15", 26., 
  0., 0., 3., 0., 0., 265.501, 0., 0., 30.635, 0., 0., "", "", "", "", "", 
  "", "", "", "", "", "", "", "", "", "", "", "", "", "", "", "", "", "", "", 
  "", "", "", "", 97928., 231.845, 32.1, 6.933, 4.631, 21490.943, "", 
  191.511, 13.17, "", "", "", 3.8, 77.02, 0.778}, 
 {"ATG", "North America", "Antigua and Barbuda", "2020-06-16", 26., 0., 0., 
  3., 0., 0., 265.501, 0., 0., 30.635, 0., 0., "", "", "", "", "", "", "", 
  "", "", "", "", "", "", "", "", "", "", "", "", "", "", "", "", "", "", "", 
  "", "", 97928., 231.845, 32.1, 6.933, 4.631, 21490.943, "", 191.511, 13.17, 
  "", "", "", 3.8, 77.02, 0.778}, {"ATG", "North America", 
  "Antigua and Barbuda", "2020-06-17", 26., 0., 0., 3., 0., 0., 265.501, 0., 
  0., 30.635, 0., 0., "", "", "", "", "", "", "", "", "", "", "", "", "", "", 
  "", "", "", "", "", "", "", "", "", "", "", "", "", "", 97928., 231.845, 
  32.1, 6.933, 4.631, 21490.943, "", 191.511, 13.17, "", "", "", 3.8, 77.02, 
  0.778}, {"ATG", "North America", "Antigua and Barbuda", "2020-06-18", 26., 
  0., 0., 3., 0., 0., 265.501, 0., 0., 30.635, 0., 0., "", "", "", "", "", 
  "", "", "", "", "", "", "", "", "", "", "", "", "", "", "", "", "", "", "", 
  "", "", "", "", 97928., 231.845, 32.1, 6.933, 4.631, 21490.943, "", 
  191.511, 13.17, "", "", "", 3.8, 77.02, 0.778}, 
 {"ATG", "North America", "Antigua and Barbuda", "2020-06-19", 26., 0., 0., 
  3., 0., 0., 265.501, 0., 0., 30.635, 0., 0., "", "", "", "", "", "", "", 
  "", "", "", "", "", "", "", "", "", "", "", "", "", "", "", "", "", "", "", 
  "", "", 97928., 231.845, 32.1, 6.933, 4.631, 21490.943, "", 191.511, 13.17, 
  "", "", "", 3.8, 77.02, 0.778}, {"ATG", "North America", 
  "Antigua and Barbuda", "2020-06-20", 26., 0., 0., 3., 0., 0., 265.501, 0., 
  0., 30.635, 0., 0., "", "", "", "", "", "", "", "", "", "", "", "", "", "", 
  "", "", "", "", "", "", "", "", "", "", "", "", "", "", 97928., 231.845, 
  32.1, 6.933, 4.631, 21490.943, "", 191.511, 13.17, "", "", "", 3.8, 77.02, 
  0.778}, {"ATG", "North America", "Antigua and Barbuda", "2020-06-21", 26., 
  0., 0., 3., 0., 0., 265.501, 0., 0., 30.635, 0., 0., "", "", "", "", "", 
  "", "", "", "", "", "", "", "", "", "", "", "", "", "", "", "", "", "", "", 
  "", "", "", "", 97928., 231.845, 32.1, 6.933, 4.631, 21490.943, "", 
  191.511, 13.17, "", "", "", 3.8, 77.02, 0.778}, 
 {"ATG", "North America", "Antigua and Barbuda", "2020-06-22", 26., 0., 0., 
  3., 0., 0., 265.501, 0., 0., 30.635, 0., 0., "", "", "", "", "", "", "", 
  "", "", "", "", "", "", "", "", "", "", "", "", "", "", "", "", "", "", "", 
  "", "", 97928., 231.845, 32.1, 6.933, 4.631, 21490.943, "", 191.511, 13.17, 
  "", "", "", 3.8, 77.02, 0.778}, {"ATG", "North America", 
  "Antigua and Barbuda", "2020-06-23", 26., 0., 0., 3., 0., 0., 265.501, 0., 
  0., 30.635, 0., 0., "", "", "", "", "", "", "", "", "", "", "", "", "", "", 
  "", "", "", "", "", "", "", "", "", "", "", "", "", "", 97928., 231.845, 
  32.1, 6.933, 4.631, 21490.943, "", 191.511, 13.17, "", "", "", 3.8, 77.02, 
  0.778}, {"ATG", "North America", "Antigua and Barbuda", "2020-06-24", 26., 
  0., 0., 3., 0., 0., 265.501, 0., 0., 30.635, 0., 0., "", "", "", "", "", 
  "", "", "", "", "", "", "", "", "", "", "", "", "", "", "", "", "", "", "", 
  "", "", "", "", 97928., 231.845, 32.1, 6.933, 4.631, 21490.943, "", 
  191.511, 13.17, "", "", "", 3.8, 77.02, 0.778}, 
 {"ATG", "North America", "Antigua and Barbuda", "2020-06-25", 65., 39., 
  5.571, 3., 0., 0., 663.753, 398.252, 56.893, 30.635, 0., 0., "", "", "", 
  "", "", "", "", "", "", "", "", "", "", "", "", "", "", "", "", "", "", "", 
  "", "", "", "", "", "", 97928., 231.845, 32.1, 6.933, 4.631, 21490.943, "", 
  191.511, 13.17, "", "", "", 3.8, 77.02, 0.778}, 
 {"ATG", "North America", "Antigua and Barbuda", "2020-06-26", 65., 0., 
  5.571, 3., 0., 0., 663.753, 0., 56.893, 30.635, 0., 0., "", "", "", "", "", 
  "", "", "", "", "", "", "", "", "", "", "", "", "", "", "", "", "", "", "", 
  "", "", "", "", 97928., 231.845, 32.1, 6.933, 4.631, 21490.943, "", 
  191.511, 13.17, "", "", "", 3.8, 77.02, 0.778}, 
 {"ATG", "North America", "Antigua and Barbuda", "2020-06-27", 65., 0., 
  5.571, 3., 0., 0., 663.753, 0., 56.893, 30.635, 0., 0., "", "", "", "", "", 
  "", "", "", "", "", "", "", "", "", "", "", "", "", "", "", "", "", "", "", 
  "", "", "", "", 97928., 231.845, 32.1, 6.933, 4.631, 21490.943, "", 
  191.511, 13.17, "", "", "", 3.8, 77.02, 0.778}, 
 {"ATG", "North America", "Antigua and Barbuda", "2020-06-28", 69., 4., 
  6.143, 3., 0., 0., 704.599, 40.846, 62.728, 30.635, 0., 0., "", "", "", "", 
  "", "", "", "", "", "", "", "", "", "", "", "", "", "", "", "", "", "", "", 
  "", "", "", "", "", 97928., 231.845, 32.1, 6.933, 4.631, 21490.943, "", 
  191.511, 13.17, "", "", "", 3.8, 77.02, 0.778}, 
 {"ATG", "North America", "Antigua and Barbuda", "2020-06-29", 69., 0., 
  6.143, 3., 0., 0., 704.599, 0., 62.728, 30.635, 0., 0., "", "", "", "", "", 
  "", "", "", "", "", "", "", "", "", "", "", "", "", "", "", "", "", "", "", 
  "", "", "", "", 97928., 231.845, 32.1, 6.933, 4.631, 21490.943, "", 
  191.511, 13.17, "", "", "", 3.8, 77.02, 0.778}, 
 {"ATG", "North America", "Antigua and Barbuda", "2020-06-30", 69., 0., 
  6.143, 3., 0., 0., 704.599, 0., 62.728, 30.635, 0., 0., "", "", "", "", "", 
  "", "", "", "", "", "", "", "", "", "", "", "", "", "", "", "", "", "", "", 
  "", "", "", "", 97928., 231.845, 32.1, 6.933, 4.631, 21490.943, "", 
  191.511, 13.17, "", "", "", 3.8, 77.02, 0.778}, 
 {"ATG", "North America", "Antigua and Barbuda", "2020-07-01", 69., 0., 
  6.143, 3., 0., 0., 704.599, 0., 62.728, 30.635, 0., 0., "", "", "", "", "", 
  "", "", "", "", "", "", "", "", "", "", "", "", "", "", "", "", "", "", "", 
  "", "", "", "", 97928., 231.845, 32.1, 6.933, 4.631, 21490.943, "", 
  191.511, 13.17, "", "", "", 3.8, 77.02, 0.778}, 
 {"ATG", "North America", "Antigua and Barbuda", "2020-07-02", 69., 0., 
  0.571, 3., 0., 0., 704.599, 0., 5.835, 30.635, 0., 0., "", "", "", "", "", 
  "", "", "", "", "", "", "", "", "", "", "", "", "", "", "", "", "", "", "", 
  "", "", "", "", 97928., 231.845, 32.1, 6.933, 4.631, 21490.943, "", 
  191.511, 13.17, "", "", "", 3.8, 77.02, 0.778}, 
 {"ATG", "North America", "Antigua and Barbuda", "2020-07-03", 68., -1., 
  0.429, 3., 0., 0., 694.388, -10.212, 4.376, 30.635, 0., 0., "", "", "", "", 
  "", "", "", "", "", "", "", "", "", "", "", "", "", "", "", "", "", "", "", 
  "", "", "", "", "", 97928., 231.845, 32.1, 6.933, 4.631, 21490.943, "", 
  191.511, 13.17, "", "", "", 3.8, 77.02, 0.778}, 
 {"ATG", "North America", "Antigua and Barbuda", "2020-07-04", 68., 0., 
  0.429, 3., 0., 0., 694.388, 0., 4.376, 30.635, 0., 0., "", "", "", "", "", 
  "", "", "", "", "", "", "", "", "", "", "", "", "", "", "", "", "", "", "", 
  "", "", "", "", 97928., 231.845, 32.1, 6.933, 4.631, 21490.943, "", 
  191.511, 13.17, "", "", "", 3.8, 77.02, 0.778}, 
 {"ATG", "North America", "Antigua and Barbuda", "2020-07-05", 68., 0., 
  -0.143, 3., 0., 0., 694.388, 0., -1.459, 30.635, 0., 0., "", "", "", "", 
  "", "", "", "", "", "", "", "", "", "", "", "", "", "", "", "", "", "", "", 
  "", "", "", "", "", 97928., 231.845, 32.1, 6.933, 4.631, 21490.943, "", 
  191.511, 13.17, "", "", "", 3.8, 77.02, 0.778}, 
 {"ATG", "North America", "Antigua and Barbuda", "2020-07-06", 70., 2., 
  0.143, 3., 0., 0., 714.811, 20.423, 1.459, 30.635, 0., 0., "", "", "", "", 
  "", "", "", "", "", "", "", "", "", "", "", "", "", "", "", "", "", "", "", 
  "", "", "", "", "", 97928., 231.845, 32.1, 6.933, 4.631, 21490.943, "", 
  191.511, 13.17, "", "", "", 3.8, 77.02, 0.778}, 
 {"ATG", "North America", "Antigua and Barbuda", "2020-07-07", 70., 0., 
  0.143, 3., 0., 0., 714.811, 0., 1.459, 30.635, 0., 0., "", "", "", "", "", 
  "", "", "", "", "", "", "", "", "", "", "", "", "", "", "", "", "", "", "", 
  "", "", "", "", 97928., 231.845, 32.1, 6.933, 4.631, 21490.943, "", 
  191.511, 13.17, "", "", "", 3.8, 77.02, 0.778}, 
 {"ATG", "North America", "Antigua and Barbuda", "2020-07-08", 70., 0., 
  0.143, 3., 0., 0., 714.811, 0., 1.459, 30.635, 0., 0., "", "", "", "", "", 
  "", "", "", "", "", "", "", "", "", "", "", "", "", "", "", "", "", "", "", 
  "", "", "", "", 97928., 231.845, 32.1, 6.933, 4.631, 21490.943, "", 
  191.511, 13.17, "", "", "", 3.8, 77.02, 0.778}, 
 {"ATG", "North America", "Antigua and Barbuda", "2020-07-09", 73., 3., 
  0.571, 3., 0., 0., 745.446, 30.635, 5.835, 30.635, 0., 0., "", "", "", "", 
  "", "", "", "", "", "", "", "", "", "", "", "", "", "", "", "", "", "", "", 
  "", "", "", "", "", 97928., 231.845, 32.1, 6.933, 4.631, 21490.943, "", 
  191.511, 13.17, "", "", "", 3.8, 77.02, 0.778}, 
 {"ATG", "North America", "Antigua and Barbuda", "2020-07-10", 74., 1., 
  0.857, 3., 0., 0., 755.657, 10.212, 8.753, 30.635, 0., 0., "", "", "", "", 
  "", "", "", "", "", "", "", "", "", "", "", "", "", "", "", "", "", "", "", 
  "", "", "", "", "", 97928., 231.845, 32.1, 6.933, 4.631, 21490.943, "", 
  191.511, 13.17, "", "", "", 3.8, 77.02, 0.778}, 
 {"ATG", "North America", "Antigua and Barbuda", "2020-07-11", 74., 0., 
  0.857, 3., 0., 0., 755.657, 0., 8.753, 30.635, 0., 0., "", "", "", "", "", 
  "", "", "", "", "", "", "", "", "", "", "", "", "", "", "", "", "", "", "", 
  "", "", "", "", 97928., 231.845, 32.1, 6.933, 4.631, 21490.943, "", 
  191.511, 13.17, "", "", "", 3.8, 77.02, 0.778}, 
 {"ATG", "North America", "Antigua and Barbuda", "2020-07-12", 74., 0., 
  0.857, 3., 0., 0., 755.657, 0., 8.753, 30.635, 0., 0., "", "", "", "", "", 
  "", "", "", "", "", "", "", "", "", "", "", "", "", "", "", "", "", "", "", 
  "", "", "", "", 97928., 231.845, 32.1, 6.933, 4.631, 21490.943, "", 
  191.511, 13.17, "", "", "", 3.8, 77.02, 0.778}, 
 {"ATG", "North America", "Antigua and Barbuda", "2020-07-13", 74., 0., 
  0.571, 3., 0., 0., 755.657, 0., 5.835, 30.635, 0., 0., "", "", "", "", "", 
  "", "", "", "", "", "", "", "", "", "", "", "", "", "", "", "", "", "", "", 
  "", "", "", "", 97928., 231.845, 32.1, 6.933, 4.631, 21490.943, "", 
  191.511, 13.17, "", "", "", 3.8, 77.02, 0.778}, 
 {"ATG", "North America", "Antigua and Barbuda", "2020-07-14", 74., 0., 
  0.571, 3., 0., 0., 755.657, 0., 5.835, 30.635, 0., 0., "", "", "", "", "", 
  "", "", "", "", "", "", "", "", "", "", "", "", "", "", "", "", "", "", "", 
  "", "", "", "", 97928., 231.845, 32.1, 6.933, 4.631, 21490.943, "", 
  191.511, 13.17, "", "", "", 3.8, 77.02, 0.778}, 
 {"ATG", "North America", "Antigua and Barbuda", "2020-07-15", 74., 0., 
  0.571, 3., 0., 0., 755.657, 0., 5.835, 30.635, 0., 0., "", "", "", "", "", 
  "", "", "", "", "", "", "", "", "", "", "", "", "", "", "", "", "", "", "", 
  "", "", "", "", 97928., 231.845, 32.1, 6.933, 4.631, 21490.943, "", 
  191.511, 13.17, "", "", "", 3.8, 77.02, 0.778}, 
 {"ATG", "North America", "Antigua and Barbuda", "2020-07-16", 74., 0., 
  0.143, 3., 0., 0., 755.657, 0., 1.459, 30.635, 0., 0., "", "", "", "", "", 
  "", "", "", "", "", "", "", "", "", "", "", "", "", "", "", "", "", "", "", 
  "", "", "", "", 97928., 231.845, 32.1, 6.933, 4.631, 21490.943, "", 
  191.511, 13.17, "", "", "", 3.8, 77.02, 0.778}, 
 {"ATG", "North America", "Antigua and Barbuda", "2020-07-17", 76., 2., 
  0.286, 3., 0., 0., 776.08, 20.423, 2.918, 30.635, 0., 0., "", "", "", "", 
  "", "", "", "", "", "", "", "", "", "", "", "", "", "", "", "", "", "", "", 
  "", "", "", "", "", 97928., 231.845, 32.1, 6.933, 4.631, 21490.943, "", 
  191.511, 13.17, "", "", "", 3.8, 77.02, 0.778}, 
 {"ATG", "North America", "Antigua and Barbuda", "2020-07-18", 76., 0., 
  0.286, 3., 0., 0., 776.08, 0., 2.918, 30.635, 0., 0., "", "", "", "", "", 
  "", "", "", "", "", "", "", "", "", "", "", "", "", "", "", "", "", "", "", 
  "", "", "", "", 97928., 231.845, 32.1, 6.933, 4.631, 21490.943, "", 
  191.511, 13.17, "", "", "", 3.8, 77.02, 0.778}, 
 {"ATG", "North America", "Antigua and Barbuda", "2020-07-19", 76., 0., 
  0.286, 3., 0., 0., 776.08, 0., 2.918, 30.635, 0., 0., "", "", "", "", "", 
  "", "", "", "", "", "", "", "", "", "", "", "", "", "", "", "", "", "", "", 
  "", "", "", "", 97928., 231.845, 32.1, 6.933, 4.631, 21490.943, "", 
  191.511, 13.17, "", "", "", 3.8, 77.02, 0.778}, 
 {"ATG", "North America", "Antigua and Barbuda", "2020-07-20", 76., 0., 
  0.286, 3., 0., 0., 776.08, 0., 2.918, 30.635, 0., 0., "", "", "", "", "", 
  "", "", "", "", "", "", "", "", "", "", "", "", "", "", "", "", "", "", "", 
  "", "", "", "", 97928., 231.845, 32.1, 6.933, 4.631, 21490.943, "", 
  191.511, 13.17, "", "", "", 3.8, 77.02, 0.778}, 
 {"ATG", "North America", "Antigua and Barbuda", "2020-07-21", 76., 0., 
  0.286, 3., 0., 0., 776.08, 0., 2.918, 30.635, 0., 0., "", "", "", "", "", 
  "", "", "", "", "", "", "", "", "", "", "", "", "", "", "", "", "", "", "", 
  "", "", "", "", 97928., 231.845, 32.1, 6.933, 4.631, 21490.943, "", 
  191.511, 13.17, "", "", "", 3.8, 77.02, 0.778}, 
 {"ATG", "North America", "Antigua and Barbuda", "2020-07-22", 76., 0., 
  0.286, 3., 0., 0., 776.08, 0., 2.918, 30.635, 0., 0., "", "", "", "", "", 
  "", "", "", "", "", "", "", "", "", "", "", "", "", "", "", "", "", "", "", 
  "", "", "", "", 97928., 231.845, 32.1, 6.933, 4.631, 21490.943, "", 
  191.511, 13.17, "", "", "", 3.8, 77.02, 0.778}, 
 {"ATG", "North America", "Antigua and Barbuda", "2020-07-23", 76., 0., 
  0.286, 3., 0., 0., 776.08, 0., 2.918, 30.635, 0., 0., "", "", "", "", "", 
  "", "", "", "", "", "", "", "", "", "", "", "", "", "", "", "", "", "", "", 
  "", "", "", "", 97928., 231.845, 32.1, 6.933, 4.631, 21490.943, "", 
  191.511, 13.17, "", "", "", 3.8, 77.02, 0.778}, 
 {"ATG", "North America", "Antigua and Barbuda", "2020-07-24", 82., 6., 
  0.857, 3., 0., 0., 837.35, 61.27, 8.753, 30.635, 0., 0., "", "", "", "", 
  "", "", "", "", "", "", "", "", "", "", "", "", "", "", "", "", "", "", "", 
  "", "", "", "", "", 97928., 231.845, 32.1, 6.933, 4.631, 21490.943, "", 
  191.511, 13.17, "", "", "", 3.8, 77.02, 0.778}, 
 {"ATG", "North America", "Antigua and Barbuda", "2020-07-25", 82., 0., 
  0.857, 3., 0., 0., 837.35, 0., 8.753, 30.635, 0., 0., "", "", "", "", "", 
  "", "", "", "", "", "", "", "", "", "", "", "", "", "", "", "", "", "", "", 
  "", "", "", "", 97928., 231.845, 32.1, 6.933, 4.631, 21490.943, "", 
  191.511, 13.17, "", "", "", 3.8, 77.02, 0.778}, 
 {"ATG", "North America", "Antigua and Barbuda", "2020-07-26", 82., 0., 
  0.857, 3., 0., 0., 837.35, 0., 8.753, 30.635, 0., 0., "", "", "", "", "", 
  "", "", "", "", "", "", "", "", "", "", "", "", "", "", "", "", "", "", "", 
  "", "", "", "", 97928., 231.845, 32.1, 6.933, 4.631, 21490.943, "", 
  191.511, 13.17, "", "", "", 3.8, 77.02, 0.778}, 
 {"ATG", "North America", "Antigua and Barbuda", "2020-07-27", 86., 4., 
  1.429, 3., 0., 0., 878.196, 40.846, 14.588, 30.635, 0., 0., "", "", "", "", 
  "", "", "", "", "", "", "", "", "", "", "", "", "", "", "", "", "", "", "", 
  "", "", "", "", "", 97928., 231.845, 32.1, 6.933, 4.631, 21490.943, "", 
  191.511, 13.17, "", "", "", 3.8, 77.02, 0.778}, 
 {"ATG", "North America", "Antigua and Barbuda", "2020-07-28", 86., 0., 
  1.429, 3., 0., 0., 878.196, 0., 14.588, 30.635, 0., 0., "", "", "", "", "", 
  "", "", "", "", "", "", "", "", "", "", "", "", "", "", "", "", "", "", "", 
  "", "", "", "", 97928., 231.845, 32.1, 6.933, 4.631, 21490.943, "", 
  191.511, 13.17, "", "", "", 3.8, 77.02, 0.778}, 
 {"ATG", "North America", "Antigua and Barbuda", "2020-07-29", 91., 5., 
  2.143, 3., 0., 0., 929.254, 51.058, 21.882, 30.635, 0., 0., "", "", "", "", 
  "", "", "", "", "", "", "", "", "", "", "", "", "", "", "", "", "", "", "", 
  "", "", "", "", "", 97928., 231.845, 32.1, 6.933, 4.631, 21490.943, "", 
  191.511, 13.17, "", "", "", 3.8, 77.02, 0.778}, 
 {"ATG", "North America", "Antigua and Barbuda", "2020-07-30", 91., 0., 
  2.143, 3., 0., 0., 929.254, 0., 21.882, 30.635, 0., 0., "", "", "", "", "", 
  "", "", "", "", "", "", "", "", "", "", "", "", "", "", "", "", "", "", "", 
  "", "", "", "", 97928., 231.845, 32.1, 6.933, 4.631, 21490.943, "", 
  191.511, 13.17, "", "", "", 3.8, 77.02, 0.778}, 
 {"ATG", "North America", "Antigua and Barbuda", "2020-07-31", 91., 0., 
  1.286, 3., 0., 0., 929.254, 0., 13.129, 30.635, 0., 0., "", "", "", "", "", 
  "", "", "", "", "", "", "", "", "", "", "", "", "", "", "", "", "", "", "", 
  "", "", "", "", 97928., 231.845, 32.1, 6.933, 4.631, 21490.943, "", 
  191.511, 13.17, "", "", "", 3.8, 77.02, 0.778}, 
 {"ATG", "North America", "Antigua and Barbuda", "2020-08-01", 91., 0., 
  1.286, 3., 0., 0., 929.254, 0., 13.129, 30.635, 0., 0., "", "", "", "", "", 
  "", "", "", "", "", "", "", "", "", "", "", "", "", "", "", "", "", "", "", 
  "", "", "", "", 97928., 231.845, 32.1, 6.933, 4.631, 21490.943, "", 
  191.511, 13.17, "", "", "", 3.8, 77.02, 0.778}, 
 {"ATG", "North America", "Antigua and Barbuda", "2020-08-02", 91., 0., 
  1.286, 3., 0., 0., 929.254, 0., 13.129, 30.635, 0., 0., "", "", "", "", "", 
  "", "", "", "", "", "", "", "", "", "", "", "", "", "", "", "", "", "", "", 
  "", "", "", "", 97928., 231.845, 32.1, 6.933, 4.631, 21490.943, "", 
  191.511, 13.17, "", "", "", 3.8, 77.02, 0.778}, 
 {"ATG", "North America", "Antigua and Barbuda", "2020-08-03", 92., 1., 
  0.857, 3., 0., 0., 939.466, 10.212, 8.753, 30.635, 0., 0., "", "", "", "", 
  "", "", "", "", "", "", "", "", "", "", "", "", "", "", "", "", "", "", "", 
  "", "", "", "", "", 97928., 231.845, 32.1, 6.933, 4.631, 21490.943, "", 
  191.511, 13.17, "", "", "", 3.8, 77.02, 0.778}, 
 {"ATG", "North America", "Antigua and Barbuda", "2020-08-04", 92., 0., 
  0.857, 3., 0., 0., 939.466, 0., 8.753, 30.635, 0., 0., "", "", "", "", "", 
  "", "", "", "", "", "", "", "", "", "", "", "", "", "", "", "", "", "", "", 
  "", "", "", "", 97928., 231.845, 32.1, 6.933, 4.631, 21490.943, "", 
  191.511, 13.17, "", "", "", 3.8, 77.02, 0.778}, 
 {"ATG", "North America", "Antigua and Barbuda", "2020-08-05", 92., 0., 
  0.143, 3., 0., 0., 939.466, 0., 1.459, 30.635, 0., 0., "", "", "", "", "", 
  "", "", "", "", "", "", "", "", "", "", "", "", "", "", "", "", "", "", "", 
  "", "", "", "", 97928., 231.845, 32.1, 6.933, 4.631, 21490.943, "", 
  191.511, 13.17, "", "", "", 3.8, 77.02, 0.778}, 
 {"ATG", "North America", "Antigua and Barbuda", "2020-08-06", 92., 0., 
  0.143, 3., 0., 0., 939.466, 0., 1.459, 30.635, 0., 0., "", "", "", "", "", 
  "", "", "", "", "", "", "", "", "", "", "", "", "", "", "", "", "", "", "", 
  "", "", "", "", 97928., 231.845, 32.1, 6.933, 4.631, 21490.943, "", 
  191.511, 13.17, "", "", "", 3.8, 77.02, 0.778}, 
 {"ATG", "North America", "Antigua and Barbuda", "2020-08-07", 92., 0., 
  0.143, 3., 0., 0., 939.466, 0., 1.459, 30.635, 0., 0., "", "", "", "", "", 
  "", "", "", "", "", "", "", "", "", "", "", "", "", "", "", "", "", "", "", 
  "", "", "", "", 97928., 231.845, 32.1, 6.933, 4.631, 21490.943, "", 
  191.511, 13.17, "", "", "", 3.8, 77.02, 0.778}, 
 {"ATG", "North America", "Antigua and Barbuda", "2020-08-08", 92., 0., 
  0.143, 3., 0., 0., 939.466, 0., 1.459, 30.635, 0., 0., "", "", "", "", "", 
  "", "", "", "", "", "", "", "", "", "", "", "", "", "", "", "", "", "", "", 
  "", "", "", "", 97928., 231.845, 32.1, 6.933, 4.631, 21490.943, "", 
  191.511, 13.17, "", "", "", 3.8, 77.02, 0.778}, 
 {"ATG", "North America", "Antigua and Barbuda", "2020-08-09", 92., 0., 
  0.143, 3., 0., 0., 939.466, 0., 1.459, 30.635, 0., 0., "", "", "", "", "", 
  "", "", "", "", "", "", "", "", "", "", "", "", "", "", "", "", "", "", "", 
  "", "", "", "", 97928., 231.845, 32.1, 6.933, 4.631, 21490.943, "", 
  191.511, 13.17, "", "", "", 3.8, 77.02, 0.778}, 
 {"ATG", "North America", "Antigua and Barbuda", "2020-08-10", 92., 0., 0., 
  3., 0., 0., 939.466, 0., 0., 30.635, 0., 0., "", "", "", "", "", "", "", 
  "", "", "", "", "", "", "", "", "", "", "", "", "", "", "", "", "", "", "", 
  "", "", 97928., 231.845, 32.1, 6.933, 4.631, 21490.943, "", 191.511, 13.17, 
  "", "", "", 3.8, 77.02, 0.778}, {"ATG", "North America", 
  "Antigua and Barbuda", "2020-08-11", 92., 0., 0., 3., 0., 0., 939.466, 0., 
  0., 30.635, 0., 0., "", "", "", "", "", "", "", "", "", "", "", "", "", "", 
  "", "", "", "", "", "", "", "", "", "", "", "", "", "", 97928., 231.845, 
  32.1, 6.933, 4.631, 21490.943, "", 191.511, 13.17, "", "", "", 3.8, 77.02, 
  0.778}, {"ATG", "North America", "Antigua and Barbuda", "2020-08-12", 92., 
  0., 0., 3., 0., 0., 939.466, 0., 0., 30.635, 0., 0., "", "", "", "", "", 
  "", "", "", "", "", "", "", "", "", "", "", "", "", "", "", "", "", "", "", 
  "", "", "", "", 97928., 231.845, 32.1, 6.933, 4.631, 21490.943, "", 
  191.511, 13.17, "", "", "", 3.8, 77.02, 0.778}, 
 {"ATG", "North America", "Antigua and Barbuda", "2020-08-13", 92., 0., 0., 
  3., 0., 0., 939.466, 0., 0., 30.635, 0., 0., "", "", "", "", "", "", "", 
  "", "", "", "", "", "", "", "", "", "", "", "", "", "", "", "", "", "", "", 
  "", "", 97928., 231.845, 32.1, 6.933, 4.631, 21490.943, "", 191.511, 13.17, 
  "", "", "", 3.8, 77.02, 0.778}, {"ATG", "North America", 
  "Antigua and Barbuda", "2020-08-14", 93., 1., 0.143, 3., 0., 0., 949.677, 
  10.212, 1.459, 30.635, 0., 0., "", "", "", "", "", "", "", "", "", "", "", 
  "", "", "", "", "", "", "", "", "", "", "", "", "", "", "", "", "", 97928., 
  231.845, 32.1, 6.933, 4.631, 21490.943, "", 191.511, 13.17, "", "", "", 
  3.8, 77.02, 0.778}, {"ATG", "North America", "Antigua and Barbuda", 
  "2020-08-15", 93., 0., 0.143, 3., 0., 0., 949.677, 0., 1.459, 30.635, 0., 
  0., "", "", "", "", "", "", "", "", "", "", "", "", "", "", "", "", "", "", 
  "", "", "", "", "", "", "", "", "", "", 97928., 231.845, 32.1, 6.933, 
  4.631, 21490.943, "", 191.511, 13.17, "", "", "", 3.8, 77.02, 0.778}, 
 {"ATG", "North America", "Antigua and Barbuda", "2020-08-16", 93., 0., 
  0.143, 3., 0., 0., 949.677, 0., 1.459, 30.635, 0., 0., "", "", "", "", "", 
  "", "", "", "", "", "", "", "", "", "", "", "", "", "", "", "", "", "", "", 
  "", "", "", "", 97928., 231.845, 32.1, 6.933, 4.631, 21490.943, "", 
  191.511, 13.17, "", "", "", 3.8, 77.02, 0.778}, 
 {"ATG", "North America", "Antigua and Barbuda", "2020-08-17", 93., 0., 
  0.143, 3., 0., 0., 949.677, 0., 1.459, 30.635, 0., 0., "", "", "", "", "", 
  "", "", "", "", "", "", "", "", "", "", "", "", "", "", "", "", "", "", "", 
  "", "", "", "", 97928., 231.845, 32.1, 6.933, 4.631, 21490.943, "", 
  191.511, 13.17, "", "", "", 3.8, 77.02, 0.778}, 
 {"ATG", "North America", "Antigua and Barbuda", "2020-08-18", 93., 0., 
  0.143, 3., 0., 0., 949.677, 0., 1.459, 30.635, 0., 0., "", "", "", "", "", 
  "", "", "", "", "", "", "", "", "", "", "", "", "", "", "", "", "", "", "", 
  "", "", "", "", 97928., 231.845, 32.1, 6.933, 4.631, 21490.943, "", 
  191.511, 13.17, "", "", "", 3.8, 77.02, 0.778}, 
 {"ATG", "North America", "Antigua and Barbuda", "2020-08-19", 94., 1., 
  0.286, 3., 0., 0., 959.889, 10.212, 2.918, 30.635, 0., 0., "", "", "", "", 
  "", "", "", "", "", "", "", "", "", "", "", "", "", "", "", "", "", "", "", 
  "", "", "", "", "", 97928., 231.845, 32.1, 6.933, 4.631, 21490.943, "", 
  191.511, 13.17, "", "", "", 3.8, 77.02, 0.778}, 
 {"ATG", "North America", "Antigua and Barbuda", "2020-08-20", 94., 0., 
  0.286, 3., 0., 0., 959.889, 0., 2.918, 30.635, 0., 0., "", "", "", "", "", 
  "", "", "", "", "", "", "", "", "", "", "", "", "", "", "", "", "", "", "", 
  "", "", "", "", 97928., 231.845, 32.1, 6.933, 4.631, 21490.943, "", 
  191.511, 13.17, "", "", "", 3.8, 77.02, 0.778}, 
 {"ATG", "North America", "Antigua and Barbuda", "2020-08-21", 94., 0., 
  0.143, 3., 0., 0., 959.889, 0., 1.459, 30.635, 0., 0., "", "", "", "", "", 
  "", "", "", "", "", "", "", "", "", "", "", "", "", "", "", "", "", "", "", 
  "", "", "", "", 97928., 231.845, 32.1, 6.933, 4.631, 21490.943, "", 
  191.511, 13.17, "", "", "", 3.8, 77.02, 0.778}, 
 {"ATG", "North America", "Antigua and Barbuda", "2020-08-22", 94., 0., 
  0.143, 3., 0., 0., 959.889, 0., 1.459, 30.635, 0., 0., "", "", "", "", "", 
  "", "", "", "", "", "", "", "", "", "", "", "", "", "", "", "", "", "", "", 
  "", "", "", "", 97928., 231.845, 32.1, 6.933, 4.631, 21490.943, "", 
  191.511, 13.17, "", "", "", 3.8, 77.02, 0.778}, 
 {"ATG", "North America", "Antigua and Barbuda", "2020-08-23", 94., 0., 
  0.143, 3., 0., 0., 959.889, 0., 1.459, 30.635, 0., 0., "", "", "", "", "", 
  "", "", "", "", "", "", "", "", "", "", "", "", "", "", "", "", "", "", "", 
  "", "", "", "", 97928., 231.845, 32.1, 6.933, 4.631, 21490.943, "", 
  191.511, 13.17, "", "", "", 3.8, 77.02, 0.778}, 
 {"ATG", "North America", "Antigua and Barbuda", "2020-08-24", 94., 0., 
  0.143, 3., 0., 0., 959.889, 0., 1.459, 30.635, 0., 0., "", "", "", "", "", 
  "", "", "", "", "", "", "", "", "", "", "", "", "", "", "", "", "", "", "", 
  "", "", "", "", 97928., 231.845, 32.1, 6.933, 4.631, 21490.943, "", 
  191.511, 13.17, "", "", "", 3.8, 77.02, 0.778}, 
 {"ATG", "North America", "Antigua and Barbuda", "2020-08-25", 94., 0., 
  0.143, 3., 0., 0., 959.889, 0., 1.459, 30.635, 0., 0., "", "", "", "", "", 
  "", "", "", "", "", "", "", "", "", "", "", "", "", "", "", "", "", "", "", 
  "", "", "", "", 97928., 231.845, 32.1, 6.933, 4.631, 21490.943, "", 
  191.511, 13.17, "", "", "", 3.8, 77.02, 0.778}, 
 {"ATG", "North America", "Antigua and Barbuda", "2020-08-26", 94., 0., 0., 
  3., 0., 0., 959.889, 0., 0., 30.635, 0., 0., "", "", "", "", "", "", "", 
  "", "", "", "", "", "", "", "", "", "", "", "", "", "", "", "", "", "", "", 
  "", "", 97928., 231.845, 32.1, 6.933, 4.631, 21490.943, "", 191.511, 13.17, 
  "", "", "", 3.8, 77.02, 0.778}, {"ATG", "North America", 
  "Antigua and Barbuda", "2020-08-27", 94., 0., 0., 3., 0., 0., 959.889, 0., 
  0., 30.635, 0., 0., "", "", "", "", "", "", "", "", "", "", "", "", "", "", 
  "", "", "", "", "", "", "", "", "", "", "", "", "", "", 97928., 231.845, 
  32.1, 6.933, 4.631, 21490.943, "", 191.511, 13.17, "", "", "", 3.8, 77.02, 
  0.778}, {"ATG", "North America", "Antigua and Barbuda", "2020-08-28", 94., 
  0., 0., 3., 0., 0., 959.889, 0., 0., 30.635, 0., 0., "", "", "", "", "", 
  "", "", "", "", "", "", "", "", "", "", "", "", "", "", "", "", "", "", "", 
  "", "", "", "", 97928., 231.845, 32.1, 6.933, 4.631, 21490.943, "", 
  191.511, 13.17, "", "", "", 3.8, 77.02, 0.778}, 
 {"ATG", "North America", "Antigua and Barbuda", "2020-08-29", 94., 0., 0., 
  3., 0., 0., 959.889, 0., 0., 30.635, 0., 0., "", "", "", "", "", "", "", 
  "", "", "", "", "", "", "", "", "", "", "", "", "", "", "", "", "", "", "", 
  "", "", 97928., 231.845, 32.1, 6.933, 4.631, 21490.943, "", 191.511, 13.17, 
  "", "", "", 3.8, 77.02, 0.778}, {"ATG", "North America", 
  "Antigua and Barbuda", "2020-08-30", 94., 0., 0., 3., 0., 0., 959.889, 0., 
  0., 30.635, 0., 0., "", "", "", "", "", "", "", "", "", "", "", "", "", "", 
  "", "", "", "", "", "", "", "", "", "", "", "", "", "", 97928., 231.845, 
  32.1, 6.933, 4.631, 21490.943, "", 191.511, 13.17, "", "", "", 3.8, 77.02, 
  0.778}, {"ATG", "North America", "Antigua and Barbuda", "2020-08-31", 94., 
  0., 0., 3., 0., 0., 959.889, 0., 0., 30.635, 0., 0., "", "", "", "", "", 
  "", "", "", "", "", "", "", "", "", "", "", "", "", "", "", "", "", "", "", 
  "", "", "", "", 97928., 231.845, 32.1, 6.933, 4.631, 21490.943, "", 
  191.511, 13.17, "", "", "", 3.8, 77.02, 0.778}, 
 {"ATG", "North America", "Antigua and Barbuda", "2020-09-01", 94., 0., 0., 
  3., 0., 0., 959.889, 0., 0., 30.635, 0., 0., "", "", "", "", "", "", "", 
  "", "", "", "", "", "", "", "", "", "", "", "", "", "", "", "", "", "", "", 
  "", "", 97928., 231.845, 32.1, 6.933, 4.631, 21490.943, "", 191.511, 13.17, 
  "", "", "", 3.8, 77.02, 0.778}, {"ATG", "North America", 
  "Antigua and Barbuda", "2020-09-02", 94., 0., 0., 3., 0., 0., 959.889, 0., 
  0., 30.635, 0., 0., "", "", "", "", "", "", "", "", "", "", "", "", "", "", 
  "", "", "", "", "", "", "", "", "", "", "", "", "", "", 97928., 231.845, 
  32.1, 6.933, 4.631, 21490.943, "", 191.511, 13.17, "", "", "", 3.8, 77.02, 
  0.778}, {"ATG", "North America", "Antigua and Barbuda", "2020-09-03", 95., 
  1., 0.143, 3., 0., 0., 970.1, 10.212, 1.459, 30.635, 0., 0., "", "", "", 
  "", "", "", "", "", "", "", "", "", "", "", "", "", "", "", "", "", "", "", 
  "", "", "", "", "", "", 97928., 231.845, 32.1, 6.933, 4.631, 21490.943, "", 
  191.511, 13.17, "", "", "", 3.8, 77.02, 0.778}, 
 {"ATG", "North America", "Antigua and Barbuda", "2020-09-04", 95., 0., 
  0.143, 3., 0., 0., 970.1, 0., 1.459, 30.635, 0., 0., "", "", "", "", "", 
  "", "", "", "", "", "", "", "", "", "", "", "", "", "", "", "", "", "", "", 
  "", "", "", "", 97928., 231.845, 32.1, 6.933, 4.631, 21490.943, "", 
  191.511, 13.17, "", "", "", 3.8, 77.02, 0.778}, 
 {"ATG", "North America", "Antigua and Barbuda", "2020-09-05", 95., 0., 
  0.143, 3., 0., 0., 970.1, 0., 1.459, 30.635, 0., 0., "", "", "", "", "", 
  "", "", "", "", "", "", "", "", "", "", "", "", "", "", "", "", "", "", "", 
  "", "", "", "", 97928., 231.845, 32.1, 6.933, 4.631, 21490.943, "", 
  191.511, 13.17, "", "", "", 3.8, 77.02, 0.778}, 
 {"ATG", "North America", "Antigua and Barbuda", "2020-09-06", 95., 0., 
  0.143, 3., 0., 0., 970.1, 0., 1.459, 30.635, 0., 0., "", "", "", "", "", 
  "", "", "", "", "", "", "", "", "", "", "", "", "", "", "", "", "", "", "", 
  "", "", "", "", 97928., 231.845, 32.1, 6.933, 4.631, 21490.943, "", 
  191.511, 13.17, "", "", "", 3.8, 77.02, 0.778}, 
 {"ATG", "North America", "Antigua and Barbuda", "2020-09-07", 95., 0., 
  0.143, 3., 0., 0., 970.1, 0., 1.459, 30.635, 0., 0., "", "", "", "", "", 
  "", "", "", "", "", "", "", "", "", "", "", "", "", "", "", "", "", "", "", 
  "", "", "", "", 97928., 231.845, 32.1, 6.933, 4.631, 21490.943, "", 
  191.511, 13.17, "", "", "", 3.8, 77.02, 0.778}, 
 {"ATG", "North America", "Antigua and Barbuda", "2020-09-08", 95., 0., 
  0.143, 3., 0., 0., 970.1, 0., 1.459, 30.635, 0., 0., "", "", "", "", "", 
  "", "", "", "", "", "", "", "", "", "", "", "", "", "", "", "", "", "", "", 
  "", "", "", "", 97928., 231.845, 32.1, 6.933, 4.631, 21490.943, "", 
  191.511, 13.17, "", "", "", 3.8, 77.02, 0.778}, 
 {"ATG", "North America", "Antigua and Barbuda", "2020-09-09", 95., 0., 
  0.143, 3., 0., 0., 970.1, 0., 1.459, 30.635, 0., 0., "", "", "", "", "", 
  "", "", "", "", "", "", "", "", "", "", "", "", "", "", "", "", "", "", "", 
  "", "", "", "", 97928., 231.845, 32.1, 6.933, 4.631, 21490.943, "", 
  191.511, 13.17, "", "", "", 3.8, 77.02, 0.778}, 
 {"ATG", "North America", "Antigua and Barbuda", "2020-09-10", 95., 0., 0., 
  3., 0., 0., 970.1, 0., 0., 30.635, 0., 0., "", "", "", "", "", "", "", "", 
  "", "", "", "", "", "", "", "", "", "", "", "", "", "", "", "", "", "", "", 
  "", 97928., 231.845, 32.1, 6.933, 4.631, 21490.943, "", 191.511, 13.17, "", 
  "", "", 3.8, 77.02, 0.778}, {"ATG", "North America", "Antigua and Barbuda", 
  "2020-09-11", 95., 0., 0., 3., 0., 0., 970.1, 0., 0., 30.635, 0., 0., "", 
  "", "", "", "", "", "", "", "", "", "", "", "", "", "", "", "", "", "", "", 
  "", "", "", "", "", "", "", "", 97928., 231.845, 32.1, 6.933, 4.631, 
  21490.943, "", 191.511, 13.17, "", "", "", 3.8, 77.02, 0.778}, 
 {"ATG", "North America", "Antigua and Barbuda", "2020-09-12", 95., 0., 0., 
  3., 0., 0., 970.1, 0., 0., 30.635, 0., 0., "", "", "", "", "", "", "", "", 
  "", "", "", "", "", "", "", "", "", "", "", "", "", "", "", "", "", "", "", 
  "", 97928., 231.845, 32.1, 6.933, 4.631, 21490.943, "", 191.511, 13.17, "", 
  "", "", 3.8, 77.02, 0.778}, {"ATG", "North America", "Antigua and Barbuda", 
  "2020-09-13", 95., 0., 0., 3., 0., 0., 970.1, 0., 0., 30.635, 0., 0., "", 
  "", "", "", "", "", "", "", "", "", "", "", "", "", "", "", "", "", "", "", 
  "", "", "", "", "", "", "", "", 97928., 231.845, 32.1, 6.933, 4.631, 
  21490.943, "", 191.511, 13.17, "", "", "", 3.8, 77.02, 0.778}, 
 {"ATG", "North America", "Antigua and Barbuda", "2020-09-14", 95., 0., 0., 
  3., 0., 0., 970.1, 0., 0., 30.635, 0., 0., "", "", "", "", "", "", "", "", 
  "", "", "", "", "", "", "", "", "", "", "", "", "", "", "", "", "", "", "", 
  "", 97928., 231.845, 32.1, 6.933, 4.631, 21490.943, "", 191.511, 13.17, "", 
  "", "", 3.8, 77.02, 0.778}, {"ATG", "North America", "Antigua and Barbuda", 
  "2020-09-15", 95., 0., 0., 3., 0., 0., 970.1, 0., 0., 30.635, 0., 0., "", 
  "", "", "", "", "", "", "", "", "", "", "", "", "", "", "", "", "", "", "", 
  "", "", "", "", "", "", "", "", 97928., 231.845, 32.1, 6.933, 4.631, 
  21490.943, "", 191.511, 13.17, "", "", "", 3.8, 77.02, 0.778}, 
 {"ATG", "North America", "Antigua and Barbuda", "2020-09-16", 95., 0., 0., 
  3., 0., 0., 970.1, 0., 0., 30.635, 0., 0., "", "", "", "", "", "", "", "", 
  "", "", "", "", "", "", "", "", "", "", "", "", "", "", "", "", "", "", "", 
  "", 97928., 231.845, 32.1, 6.933, 4.631, 21490.943, "", 191.511, 13.17, "", 
  "", "", 3.8, 77.02, 0.778}, {"ATG", "North America", "Antigua and Barbuda", 
  "2020-09-17", 95., 0., 0., 3., 0., 0., 970.1, 0., 0., 30.635, 0., 0., "", 
  "", "", "", "", "", "", "", "", "", "", "", "", "", "", "", "", "", "", "", 
  "", "", "", "", "", "", "", "", 97928., 231.845, 32.1, 6.933, 4.631, 
  21490.943, "", 191.511, 13.17, "", "", "", 3.8, 77.02, 0.778}, 
 {"ATG", "North America", "Antigua and Barbuda", "2020-09-18", 95., 0., 0., 
  3., 0., 0., 970.1, 0., 0., 30.635, 0., 0., "", "", "", "", "", "", "", "", 
  "", "", "", "", "", "", "", "", "", "", "", "", "", "", "", "", "", "", "", 
  "", 97928., 231.845, 32.1, 6.933, 4.631, 21490.943, "", 191.511, 13.17, "", 
  "", "", 3.8, 77.02, 0.778}, {"ATG", "North America", "Antigua and Barbuda", 
  "2020-09-19", 96., 1., 0.143, 3., 0., 0., 980.312, 10.212, 1.459, 30.635, 
  0., 0., "", "", "", "", "", "", "", "", "", "", "", "", "", "", "", "", "", 
  "", "", "", "", "", "", "", "", "", "", "", 97928., 231.845, 32.1, 6.933, 
  4.631, 21490.943, "", 191.511, 13.17, "", "", "", 3.8, 77.02, 0.778}, 
 {"ATG", "North America", "Antigua and Barbuda", "2020-09-20", 96., 0., 
  0.143, 3., 0., 0., 980.312, 0., 1.459, 30.635, 0., 0., "", "", "", "", "", 
  "", "", "", "", "", "", "", "", "", "", "", "", "", "", "", "", "", "", "", 
  "", "", "", "", 97928., 231.845, 32.1, 6.933, 4.631, 21490.943, "", 
  191.511, 13.17, "", "", "", 3.8, 77.02, 0.778}, 
 {"ATG", "North America", "Antigua and Barbuda", "2020-09-21", 96., 0., 
  0.143, 3., 0., 0., 980.312, 0., 1.459, 30.635, 0., 0., "", "", "", "", "", 
  "", "", "", "", "", "", "", "", "", "", "", "", "", "", "", "", "", "", "", 
  "", "", "", "", 97928., 231.845, 32.1, 6.933, 4.631, 21490.943, "", 
  191.511, 13.17, "", "", "", 3.8, 77.02, 0.778}, 
 {"ATG", "North America", "Antigua and Barbuda", "2020-09-22", 96., 0., 
  0.143, 3., 0., 0., 980.312, 0., 1.459, 30.635, 0., 0., "", "", "", "", "", 
  "", "", "", "", "", "", "", "", "", "", "", "", "", "", "", "", "", "", "", 
  "", "", "", "", 97928., 231.845, 32.1, 6.933, 4.631, 21490.943, "", 
  191.511, 13.17, "", "", "", 3.8, 77.02, 0.778}, 
 {"ATG", "North America", "Antigua and Barbuda", "2020-09-23", 97., 1., 
  0.286, 3., 0., 0., 990.524, 10.212, 2.918, 30.635, 0., 0., "", "", "", "", 
  "", "", "", "", "", "", "", "", "", "", "", "", "", "", "", "", "", "", "", 
  "", "", "", "", "", 97928., 231.845, 32.1, 6.933, 4.631, 21490.943, "", 
  191.511, 13.17, "", "", "", 3.8, 77.02, 0.778}, 
 {"ATG", "North America", "Antigua and Barbuda", "2020-09-24", 97., 0., 
  0.286, 3., 0., 0., 990.524, 0., 2.918, 30.635, 0., 0., "", "", "", "", "", 
  "", "", "", "", "", "", "", "", "", "", "", "", "", "", "", "", "", "", "", 
  "", "", "", "", 97928., 231.845, 32.1, 6.933, 4.631, 21490.943, "", 
  191.511, 13.17, "", "", "", 3.8, 77.02, 0.778}, 
 {"ATG", "North America", "Antigua and Barbuda", "2020-09-25", 98., 1., 
  0.429, 3., 0., 0., 1000.735, 10.212, 4.376, 30.635, 0., 0., "", "", "", "", 
  "", "", "", "", "", "", "", "", "", "", "", "", "", "", "", "", "", "", "", 
  "", "", "", "", "", 97928., 231.845, 32.1, 6.933, 4.631, 21490.943, "", 
  191.511, 13.17, "", "", "", 3.8, 77.02, 0.778}, 
 {"ATG", "North America", "Antigua and Barbuda", "2020-09-26", 98., 0., 
  0.286, 3., 0., 0., 1000.735, 0., 2.918, 30.635, 0., 0., "", "", "", "", "", 
  "", "", "", "", "", "", "", "", "", "", "", "", "", "", "", "", "", "", "", 
  "", "", "", "", 97928., 231.845, 32.1, 6.933, 4.631, 21490.943, "", 
  191.511, 13.17, "", "", "", 3.8, 77.02, 0.778}, 
 {"ATG", "North America", "Antigua and Barbuda", "2020-09-27", 101., 3., 
  0.714, 3., 0., 0., 1031.37, 30.635, 7.294, 30.635, 0., 0., "", "", "", "", 
  "", "", "", "", "", "", "", "", "", "", "", "", "", "", "", "", "", "", "", 
  "", "", "", "", "", 97928., 231.845, 32.1, 6.933, 4.631, 21490.943, "", 
  191.511, 13.17, "", "", "", 3.8, 77.02, 0.778}, 
 {"ATG", "North America", "Antigua and Barbuda", "2020-09-28", 101., 0., 
  0.714, 3., 0., 0., 1031.37, 0., 7.294, 30.635, 0., 0., 0.38, "", "", "", 
  "", "", "", "", "", "", "", "", "", "", "", "", "", "", "", "", "", "", "", 
  "", "", "", "", "", 97928., 231.845, 32.1, 6.933, 4.631, 21490.943, "", 
  191.511, 13.17, "", "", "", 3.8, 77.02, 0.778}, 
 {"ATG", "North America", "Antigua and Barbuda", "2020-09-29", 101., 0., 
  0.714, 3., 0., 0., 1031.37, 0., 7.294, 30.635, 0., 0., 0.37, "", "", "", 
  "", "", "", "", "", "", "", "", "", "", "", "", "", "", "", "", "", "", "", 
  "", "", "", "", "", 97928., 231.845, 32.1, 6.933, 4.631, 21490.943, "", 
  191.511, 13.17, "", "", "", 3.8, 77.02, 0.778}, 
 {"ATG", "North America", "Antigua and Barbuda", "2020-09-30", 101., 0., 
  0.571, 3., 0., 0., 1031.37, 0., 5.835, 30.635, 0., 0., 0.36, "", "", "", 
  "", "", "", "", "", "", "", "", "", "", "", "", "", "", "", "", "", "", "", 
  "", "", "", "", "", 97928., 231.845, 32.1, 6.933, 4.631, 21490.943, "", 
  191.511, 13.17, "", "", "", 3.8, 77.02, 0.778}, 
 {"ATG", "North America", "Antigua and Barbuda", "2020-10-01", 101., 0., 
  0.571, 3., 0., 0., 1031.37, 0., 5.835, 30.635, 0., 0., 0.35, "", "", "", 
  "", "", "", "", "", "", "", "", "", "", "", "", "", "", "", "", "", "", "", 
  "", "", "", "", "", 97928., 231.845, 32.1, 6.933, 4.631, 21490.943, "", 
  191.511, 13.17, "", "", "", 3.8, 77.02, 0.778}, 
 {"ATG", "North America", "Antigua and Barbuda", "2020-10-02", 106., 5., 
  1.143, 3., 0., 0., 1082.428, 51.058, 11.67, 30.635, 0., 0., 0.35, "", "", 
  "", "", "", "", "", "", "", "", "", "", "", "", "", "", "", "", "", "", "", 
  "", "", "", "", "", "", 97928., 231.845, 32.1, 6.933, 4.631, 21490.943, "", 
  191.511, 13.17, "", "", "", 3.8, 77.02, 0.778}, 
 {"ATG", "North America", "Antigua and Barbuda", "2020-10-03", 107., 1., 
  1.286, 3., 0., 0., 1092.639, 10.212, 13.129, 30.635, 0., 0., 0.34, "", "", 
  "", "", "", "", "", "", "", "", "", "", "", "", "", "", "", "", "", "", "", 
  "", "", "", "", "", "", 97928., 231.845, 32.1, 6.933, 4.631, 21490.943, "", 
  191.511, 13.17, "", "", "", 3.8, 77.02, 0.778}, 
 {"ATG", "North America", "Antigua and Barbuda", "2020-10-04", 107., 0., 
  0.857, 3., 0., 0., 1092.639, 0., 8.753, 30.635, 0., 0., 0.34, "", "", "", 
  "", "", "", "", "", "", "", "", "", "", "", "", "", "", "", "", "", "", "", 
  "", "", "", "", "", 97928., 231.845, 32.1, 6.933, 4.631, 21490.943, "", 
  191.511, 13.17, "", "", "", 3.8, 77.02, 0.778}, 
 {"ATG", "North America", "Antigua and Barbuda", "2020-10-05", 107., 0., 
  0.857, 3., 0., 0., 1092.639, 0., 8.753, 30.635, 0., 0., 0.33, "", "", "", 
  "", "", "", "", "", "", "", "", "", "", "", "", "", "", "", "", "", "", "", 
  "", "", "", "", "", 97928., 231.845, 32.1, 6.933, 4.631, 21490.943, "", 
  191.511, 13.17, "", "", "", 3.8, 77.02, 0.778}, 
 {"ATG", "North America", "Antigua and Barbuda", "2020-10-06", 107., 0., 
  0.857, 3., 0., 0., 1092.639, 0., 8.753, 30.635, 0., 0., 0.33, "", "", "", 
  "", "", "", "", "", "", "", "", "", "", "", "", "", "", "", "", "", "", "", 
  "", "", "", "", "", 97928., 231.845, 32.1, 6.933, 4.631, 21490.943, "", 
  191.511, 13.17, "", "", "", 3.8, 77.02, 0.778}, 
 {"ATG", "North America", "Antigua and Barbuda", "2020-10-07", 108., 1., 1., 
  3., 0., 0., 1102.851, 10.212, 10.212, 30.635, 0., 0., 0.33, "", "", "", "", 
  "", "", "", "", "", "", "", "", "", "", "", "", "", "", "", "", "", "", "", 
  "", "", "", "", 97928., 231.845, 32.1, 6.933, 4.631, 21490.943, "", 
  191.511, 13.17, "", "", "", 3.8, 77.02, 0.778}, 
 {"ATG", "North America", "Antigua and Barbuda", "2020-10-08", 111., 3., 
  1.429, 3., 0., 0., 1133.486, 30.635, 14.588, 30.635, 0., 0., 0.33, "", "", 
  "", "", "", "", "", "", "", "", "", "", "", "", "", "", "", "", "", "", "", 
  "", "", "", "", "", "", 97928., 231.845, 32.1, 6.933, 4.631, 21490.943, "", 
  191.511, 13.17, "", "", "", 3.8, 77.02, 0.778}, 
 {"ATG", "North America", "Antigua and Barbuda", "2020-10-09", 111., 0., 
  0.714, 3., 0., 0., 1133.486, 0., 7.294, 30.635, 0., 0., 0.33, "", "", "", 
  "", "", "", "", "", "", "", "", "", "", "", "", "", "", "", "", "", "", "", 
  "", "", "", "", "", 97928., 231.845, 32.1, 6.933, 4.631, 21490.943, "", 
  191.511, 13.17, "", "", "", 3.8, 77.02, 0.778}, 
 {"ATG", "North America", "Antigua and Barbuda", "2020-10-10", 111., 0., 
  0.571, 3., 0., 0., 1133.486, 0., 5.835, 30.635, 0., 0., 0.33, "", "", "", 
  "", "", "", "", "", "", "", "", "", "", "", "", "", "", "", "", "", "", "", 
  "", "", "", "", "", 97928., 231.845, 32.1, 6.933, 4.631, 21490.943, "", 
  191.511, 13.17, "", "", "", 3.8, 77.02, 0.778}, 
 {"ATG", "North America", "Antigua and Barbuda", "2020-10-11", 111., 0., 
  0.571, 3., 0., 0., 1133.486, 0., 5.835, 30.635, 0., 0., 0.33, "", "", "", 
  "", "", "", "", "", "", "", "", "", "", "", "", "", "", "", "", "", "", "", 
  "", "", "", "", "", 97928., 231.845, 32.1, 6.933, 4.631, 21490.943, "", 
  191.511, 13.17, "", "", "", 3.8, 77.02, 0.778}, 
 {"ATG", "North America", "Antigua and Barbuda", "2020-10-12", 111., 0., 
  0.571, 3., 0., 0., 1133.486, 0., 5.835, 30.635, 0., 0., 0.34, "", "", "", 
  "", "", "", "", "", "", "", "", "", "", "", "", "", "", "", "", "", "", "", 
  "", "", "", "", "", 97928., 231.845, 32.1, 6.933, 4.631, 21490.943, "", 
  191.511, 13.17, "", "", "", 3.8, 77.02, 0.778}, 
 {"ATG", "North America", "Antigua and Barbuda", "2020-10-13", 111., 0., 
  0.571, 3., 0., 0., 1133.486, 0., 5.835, 30.635, 0., 0., 0.34, "", "", "", 
  "", "", "", "", "", "", "", "", "", "", "", "", "", "", "", "", "", "", "", 
  "", "", "", "", "", 97928., 231.845, 32.1, 6.933, 4.631, 21490.943, "", 
  191.511, 13.17, "", "", "", 3.8, 77.02, 0.778}, 
 {"ATG", "North America", "Antigua and Barbuda", "2020-10-14", 112., 1., 
  0.571, 3., 0., 0., 1143.697, 10.212, 5.835, 30.635, 0., 0., 0.34, "", "", 
  "", "", "", "", "", "", "", "", "", "", "", "", "", "", "", "", "", "", "", 
  "", "", "", "", "", "", 97928., 231.845, 32.1, 6.933, 4.631, 21490.943, "", 
  191.511, 13.17, "", "", "", 3.8, 77.02, 0.778}, 
 {"ATG", "North America", "Antigua and Barbuda", "2020-10-15", 112., 0., 
  0.143, 3., 0., 0., 1143.697, 0., 1.459, 30.635, 0., 0., 0.35, "", "", "", 
  "", "", "", "", "", "", "", "", "", "", "", "", "", "", "", "", "", "", "", 
  "", "", "", "", "", 97928., 231.845, 32.1, 6.933, 4.631, 21490.943, "", 
  191.511, 13.17, "", "", "", 3.8, 77.02, 0.778}, 
 {"ATG", "North America", "Antigua and Barbuda", "2020-10-16", 112., 0., 
  0.143, 3., 0., 0., 1143.697, 0., 1.459, 30.635, 0., 0., 0.36, "", "", "", 
  "", "", "", "", "", "", "", "", "", "", "", "", "", "", "", "", "", "", "", 
  "", "", "", "", "", 97928., 231.845, 32.1, 6.933, 4.631, 21490.943, "", 
  191.511, 13.17, "", "", "", 3.8, 77.02, 0.778}, 
 {"ATG", "North America", "Antigua and Barbuda", "2020-10-17", 119., 7., 
  1.143, 3., 0., 0., 1215.178, 71.481, 11.67, 30.635, 0., 0., 0.37, "", "", 
  "", "", "", "", "", "", "", "", "", "", "", "", "", "", "", "", "", "", "", 
  "", "", "", "", "", "", 97928., 231.845, 32.1, 6.933, 4.631, 21490.943, "", 
  191.511, 13.17, "", "", "", 3.8, 77.02, 0.778}, 
 {"ATG", "North America", "Antigua and Barbuda", "2020-10-18", 119., 0., 
  1.143, 3., 0., 0., 1215.178, 0., 11.67, 30.635, 0., 0., 0.37, "", "", "", 
  "", "", "", "", "", "", "", "", "", "", "", "", "", "", "", "", "", "", "", 
  "", "", "", "", "", 97928., 231.845, 32.1, 6.933, 4.631, 21490.943, "", 
  191.511, 13.17, "", "", "", 3.8, 77.02, 0.778}, 
 {"ATG", "North America", "Antigua and Barbuda", "2020-10-19", 119., 0., 
  1.143, 3., 0., 0., 1215.178, 0., 11.67, 30.635, 0., 0., 0.38, "", "", "", 
  "", "", "", "", "", "", "", "", "", "", "", "", "", "", "", "", "", "", "", 
  "", "", "", "", "", 97928., 231.845, 32.1, 6.933, 4.631, 21490.943, "", 
  191.511, 13.17, "", "", "", 3.8, 77.02, 0.778}, 
 {"ATG", "North America", "Antigua and Barbuda", "2020-10-20", 119., 0., 
  1.143, 3., 0., 0., 1215.178, 0., 11.67, 30.635, 0., 0., 0.39, "", "", "", 
  "", "", "", "", "", "", "", "", "", "", "", "", "", "", "", "", "", "", "", 
  "", "", "", "", "", 97928., 231.845, 32.1, 6.933, 4.631, 21490.943, "", 
  191.511, 13.17, "", "", "", 3.8, 77.02, 0.778}, 
 {"ATG", "North America", "Antigua and Barbuda", "2020-10-21", 122., 3., 
  1.429, 3., 0., 0., 1245.813, 30.635, 14.588, 30.635, 0., 0., 0.4, "", "", 
  "", "", "", "", "", "", "", "", "", "", "", "", "", "", "", "", "", "", "", 
  "", "", "", "", "", "", 97928., 231.845, 32.1, 6.933, 4.631, 21490.943, "", 
  191.511, 13.17, "", "", "", 3.8, 77.02, 0.778}, 
 {"ATG", "North America", "Antigua and Barbuda", "2020-10-22", 122., 0., 
  1.429, 3., 0., 0., 1245.813, 0., 14.588, 30.635, 0., 0., 0.4, "", "", "", 
  "", "", "", "", "", "", "", "", "", "", "", "", "", "", "", "", "", "", "", 
  "", "", "", "", "", 97928., 231.845, 32.1, 6.933, 4.631, 21490.943, "", 
  191.511, 13.17, "", "", "", 3.8, 77.02, 0.778}, 
 {"ATG", "North America", "Antigua and Barbuda", "2020-10-23", 122., 0., 
  1.429, 3., 0., 0., 1245.813, 0., 14.588, 30.635, 0., 0., 0.41, "", "", "", 
  "", "", "", "", "", "", "", "", "", "", "", "", "", "", "", "", "", "", "", 
  "", "", "", "", "", 97928., 231.845, 32.1, 6.933, 4.631, 21490.943, "", 
  191.511, 13.17, "", "", "", 3.8, 77.02, 0.778}, 
 {"ATG", "North America", "Antigua and Barbuda", "2020-10-24", 124., 2., 
  0.714, 3., 0., 0., 1266.236, 20.423, 7.294, 30.635, 0., 0., 0.41, "", "", 
  "", "", "", "", "", "", "", "", "", "", "", "", "", "", "", "", "", "", "", 
  "", "", "", "", "", "", 97928., 231.845, 32.1, 6.933, 4.631, 21490.943, "", 
  191.511, 13.17, "", "", "", 3.8, 77.02, 0.778}, 
 {"ATG", "North America", "Antigua and Barbuda", "2020-10-25", 124., 0., 
  0.714, 3., 0., 0., 1266.236, 0., 7.294, 30.635, 0., 0., 0.41, "", "", "", 
  "", "", "", "", "", "", "", "", "", "", "", "", "", "", "", "", "", "", "", 
  "", "", "", "", "", 97928., 231.845, 32.1, 6.933, 4.631, 21490.943, "", 
  191.511, 13.17, "", "", "", 3.8, 77.02, 0.778}, 
 {"ATG", "North America", "Antigua and Barbuda", "2020-10-26", 124., 0., 
  0.714, 3., 0., 0., 1266.236, 0., 7.294, 30.635, 0., 0., 0.41, "", "", "", 
  "", "", "", "", "", "", "", "", "", "", "", "", "", "", "", "", "", "", "", 
  "", "", "", "", "", 97928., 231.845, 32.1, 6.933, 4.631, 21490.943, "", 
  191.511, 13.17, "", "", "", 3.8, 77.02, 0.778}, 
 {"ATG", "North America", "Antigua and Barbuda", "2020-10-27", 124., 0., 
  0.714, 3., 0., 0., 1266.236, 0., 7.294, 30.635, 0., 0., 0.41, "", "", "", 
  "", "", "", "", "", "", "", "", "", "", "", "", "", "", "", "", "", "", "", 
  "", "", "", "", "", 97928., 231.845, 32.1, 6.933, 4.631, 21490.943, "", 
  191.511, 13.17, "", "", "", 3.8, 77.02, 0.778}, 
 {"ATG", "North America", "Antigua and Barbuda", "2020-10-28", 124., 0., 
  0.286, 3., 0., 0., 1266.236, 0., 2.918, 30.635, 0., 0., 0.41, "", "", "", 
  "", "", "", "", "", "", "", "", "", "", "", "", "", "", "", "", "", "", "", 
  "", "", "", "", "", 97928., 231.845, 32.1, 6.933, 4.631, 21490.943, "", 
  191.511, 13.17, "", "", "", 3.8, 77.02, 0.778}, 
 {"ATG", "North America", "Antigua and Barbuda", "2020-10-29", 124., 0., 
  0.286, 3., 0., 0., 1266.236, 0., 2.918, 30.635, 0., 0., 0.42, "", "", "", 
  "", "", "", "", "", "", "", "", "", "", "", "", "", "", "", "", "", "", "", 
  "", "", "", "", "", 97928., 231.845, 32.1, 6.933, 4.631, 21490.943, "", 
  191.511, 13.17, "", "", "", 3.8, 77.02, 0.778}, 
 {"ATG", "North America", "Antigua and Barbuda", "2020-10-30", 127., 3., 
  0.714, 3., 0., 0., 1296.871, 30.635, 7.294, 30.635, 0., 0., 0.43, "", "", 
  "", "", "", "", "", "", "", "", "", "", "", "", "", "", "", "", "", "", "", 
  "", "", "", "", "", "", 97928., 231.845, 32.1, 6.933, 4.631, 21490.943, "", 
  191.511, 13.17, "", "", "", 3.8, 77.02, 0.778}, 
 {"ATG", "North America", "Antigua and Barbuda", "2020-10-31", 128., 1., 
  0.571, 3., 0., 0., 1307.083, 10.212, 5.835, 30.635, 0., 0., 0.44, "", "", 
  "", "", "", "", "", "", "", "", "", "", "", "", "", "", "", "", "", "", "", 
  "", "", "", "", "", "", 97928., 231.845, 32.1, 6.933, 4.631, 21490.943, "", 
  191.511, 13.17, "", "", "", 3.8, 77.02, 0.778}, 
 {"ATG", "North America", "Antigua and Barbuda", "2020-11-01", 128., 0., 
  0.571, 3., 0., 0., 1307.083, 0., 5.835, 30.635, 0., 0., 0.45, "", "", "", 
  "", "", "", "", "", "", "", "", "", "", "", "", "", "", "", "", "", "", "", 
  "", "", "", "", "", 97928., 231.845, 32.1, 6.933, 4.631, 21490.943, "", 
  191.511, 13.17, "", "", "", 3.8, 77.02, 0.778}, 
 {"ATG", "North America", "Antigua and Barbuda", "2020-11-02", 128., 0., 
  0.571, 3., 0., 0., 1307.083, 0., 5.835, 30.635, 0., 0., 0.46, "", "", "", 
  "", "", "", "", "", "", "", "", "", "", "", "", "", "", "", "", "", "", "", 
  "", "", "", "", "", 97928., 231.845, 32.1, 6.933, 4.631, 21490.943, "", 
  191.511, 13.17, "", "", "", 3.8, 77.02, 0.778}, 
 {"ATG", "North America", "Antigua and Barbuda", "2020-11-03", 128., 0., 
  0.571, 3., 0., 0., 1307.083, 0., 5.835, 30.635, 0., 0., 0.47, "", "", "", 
  "", "", "", "", "", "", "", "", "", "", "", "", "", "", "", "", "", "", "", 
  "", "", "", "", "", 97928., 231.845, 32.1, 6.933, 4.631, 21490.943, "", 
  191.511, 13.17, "", "", "", 3.8, 77.02, 0.778}, 
 {"ATG", "North America", "Antigua and Barbuda", "2020-11-04", 130., 2., 
  0.857, 3., 0., 0., 1327.506, 20.423, 8.753, 30.635, 0., 0., 0.48, "", "", 
  "", "", "", "", "", "", "", "", "", "", "", "", "", "", "", "", "", "", "", 
  "", "", "", "", "", "", 97928., 231.845, 32.1, 6.933, 4.631, 21490.943, "", 
  191.511, 13.17, "", "", "", 3.8, 77.02, 0.778}, 
 {"ATG", "North America", "Antigua and Barbuda", "2020-11-05", 130., 0., 
  0.857, 3., 0., 0., 1327.506, 0., 8.753, 30.635, 0., 0., 0.48, "", "", "", 
  "", "", "", "", "", "", "", "", "", "", "", "", "", "", "", "", "", "", "", 
  "", "", "", "", "", 97928., 231.845, 32.1, 6.933, 4.631, 21490.943, "", 
  191.511, 13.17, "", "", "", 3.8, 77.02, 0.778}, 
 {"ATG", "North America", "Antigua and Barbuda", "2020-11-06", 130., 0., 
  0.429, 3., 0., 0., 1327.506, 0., 4.376, 30.635, 0., 0., 0.48, "", "", "", 
  "", "", "", "", "", "", "", "", "", "", "", "", "", "", "", "", "", "", "", 
  "", "", "", "", "", 97928., 231.845, 32.1, 6.933, 4.631, 21490.943, "", 
  191.511, 13.17, "", "", "", 3.8, 77.02, 0.778}, 
 {"ATG", "North America", "Antigua and Barbuda", "2020-11-07", 131., 1., 
  0.429, 3., 0., 0., 1337.718, 10.212, 4.376, 30.635, 0., 0., 0.48, "", "", 
  "", "", "", "", "", "", "", "", "", "", "", "", "", "", "", "", "", "", "", 
  "", "", "", "", "", "", 97928., 231.845, 32.1, 6.933, 4.631, 21490.943, "", 
  191.511, 13.17, "", "", "", 3.8, 77.02, 0.778}, 
 {"ATG", "North America", "Antigua and Barbuda", "2020-11-08", 131., 0., 
  0.429, 3., 0., 0., 1337.718, 0., 4.376, 30.635, 0., 0., 0.48, "", "", "", 
  "", "", "", "", "", "", "", "", "", "", "", "", "", "", "", "", "", "", "", 
  "", "", "", "", "", 97928., 231.845, 32.1, 6.933, 4.631, 21490.943, "", 
  191.511, 13.17, "", "", "", 3.8, 77.02, 0.778}, 
 {"ATG", "North America", "Antigua and Barbuda", "2020-11-09", 131., 0., 
  0.429, 3., 0., 0., 1337.718, 0., 4.376, 30.635, 0., 0., 0.48, "", "", "", 
  "", "", "", "", "", "", "", "", "", "", "", "", "", "", "", "", "", "", "", 
  "", "", "", "", "", 97928., 231.845, 32.1, 6.933, 4.631, 21490.943, "", 
  191.511, 13.17, "", "", "", 3.8, 77.02, 0.778}, 
 {"ATG", "North America", "Antigua and Barbuda", "2020-11-10", 131., 0., 
  0.429, 3., 0., 0., 1337.718, 0., 4.376, 30.635, 0., 0., 0.48, "", "", "", 
  "", "", "", "", "", "", "", "", "", "", "", "", "", "", "", "", "", "", "", 
  "", "", "", "", "", 97928., 231.845, 32.1, 6.933, 4.631, 21490.943, "", 
  191.511, 13.17, "", "", "", 3.8, 77.02, 0.778}, 
 {"ATG", "North America", "Antigua and Barbuda", "2020-11-11", 131., 0., 
  0.143, 3., 0., 0., 1337.718, 0., 1.459, 30.635, 0., 0., 0.47, "", "", "", 
  "", "", "", "", "", "", "", "", "", "", "", "", "", "", "", "", "", "", "", 
  "", "", "", "", "", 97928., 231.845, 32.1, 6.933, 4.631, 21490.943, "", 
  191.511, 13.17, "", "", "", 3.8, 77.02, 0.778}, 
 {"ATG", "North America", "Antigua and Barbuda", "2020-11-12", 131., 0., 
  0.143, 3., 0., 0., 1337.718, 0., 1.459, 30.635, 0., 0., 0.48, "", "", "", 
  "", "", "", "", "", "", "", "", "", "", "", "", "", "", "", "", "", "", "", 
  "", "", "", "", "", 97928., 231.845, 32.1, 6.933, 4.631, 21490.943, "", 
  191.511, 13.17, "", "", "", 3.8, 77.02, 0.778}, 
 {"ATG", "North America", "Antigua and Barbuda", "2020-11-13", 133., 2., 
  0.429, 3., 0., 0., 1358.141, 20.423, 4.376, 30.635, 0., 0., 0.49, "", "", 
  "", "", "", "", "", "", "", "", "", "", "", "", "", "", "", "", "", "", "", 
  "", "", "", "", "", "", 97928., 231.845, 32.1, 6.933, 4.631, 21490.943, "", 
  191.511, 13.17, "", "", "", 3.8, 77.02, 0.778}, 
 {"ATG", "North America", "Antigua and Barbuda", "2020-11-14", 134., 1., 
  0.429, 4., 1., 0.143, 1368.352, 10.212, 4.376, 40.846, 10.212, 1.459, 0.5, 
  "", "", "", "", "", "", "", "", "", "", "", "", "", "", "", "", "", "", "", 
  "", "", "", "", "", "", "", "", 97928., 231.845, 32.1, 6.933, 4.631, 
  21490.943, "", 191.511, 13.17, "", "", "", 3.8, 77.02, 0.778}, 
 {"ATG", "North America", "Antigua and Barbuda", "2020-11-15", 134., 0., 
  0.429, 4., 0., 0.143, 1368.352, 0., 4.376, 40.846, 0., 1.459, 0.51, "", "", 
  "", "", "", "", "", "", "", "", "", "", "", "", "", "", "", "", "", "", "", 
  "", "", "", "", "", "", 97928., 231.845, 32.1, 6.933, 4.631, 21490.943, "", 
  191.511, 13.17, "", "", "", 3.8, 77.02, 0.778}, 
 {"ATG", "North America", "Antigua and Barbuda", "2020-11-16", 134., 0., 
  0.429, 4., 0., 0.143, 1368.352, 0., 4.376, 40.846, 0., 1.459, 0.51, "", "", 
  "", "", "", "", "", "", "", "", "", "", "", "", "", "", "", "", "", "", "", 
  "", "", "", "", "", "", 97928., 231.845, 32.1, 6.933, 4.631, 21490.943, "", 
  191.511, 13.17, "", "", "", 3.8, 77.02, 0.778}, 
 {"ATG", "North America", "Antigua and Barbuda", "2020-11-17", 134., 0., 
  0.429, 4., 0., 0.143, 1368.352, 0., 4.376, 40.846, 0., 1.459, 0.52, "", "", 
  "", "", "", "", "", "", "", "", "", "", "", "", "", "", "", "", "", "", "", 
  "", "", "", "", "", "", 97928., 231.845, 32.1, 6.933, 4.631, 21490.943, "", 
  191.511, 13.17, "", "", "", 3.8, 77.02, 0.778}, 
 {"ATG", "North America", "Antigua and Barbuda", "2020-11-18", 139., 5., 
  1.143, 4., 0., 0.143, 1419.41, 51.058, 11.67, 40.846, 0., 1.459, 0.52, "", 
  "", "", "", "", "", "", "", "", "", "", "", "", "", "", "", "", "", "", "", 
  "", "", "", "", "", "", "", 97928., 231.845, 32.1, 6.933, 4.631, 21490.943, 
  "", 191.511, 13.17, "", "", "", 3.8, 77.02, 0.778}, 
 {"ATG", "North America", "Antigua and Barbuda", "2020-11-19", 139., 0., 
  1.143, 4., 0., 0.143, 1419.41, 0., 11.67, 40.846, 0., 1.459, 0.53, "", "", 
  "", "", "", "", "", "", "", "", "", "", "", "", "", "", "", "", "", "", "", 
  "", "", "", "", "", "", 97928., 231.845, 32.1, 6.933, 4.631, 21490.943, "", 
  191.511, 13.17, "", "", "", 3.8, 77.02, 0.778}, 
 {"ATG", "North America", "Antigua and Barbuda", "2020-11-20", 139., 0., 
  0.857, 4., 0., 0.143, 1419.41, 0., 8.753, 40.846, 0., 1.459, 0.54, "", "", 
  "", "", "", "", "", "", "", "", "", "", "", "", "", "", "", "", "", "", "", 
  "", "", "", "", "", "", 97928., 231.845, 32.1, 6.933, 4.631, 21490.943, "", 
  191.511, 13.17, "", "", "", 3.8, 77.02, 0.778}, 
 {"ATG", "North America", "Antigua and Barbuda", "2020-11-21", 139., 0., 
  0.714, 4., 0., 0., 1419.41, 0., 7.294, 40.846, 0., 0., 0.55, "", "", "", 
  "", "", "", "", "", "", "", "", "", "", "", "", "", "", "", "", "", "", "", 
  "", "", "", "", "", 97928., 231.845, 32.1, 6.933, 4.631, 21490.943, "", 
  191.511, 13.17, "", "", "", 3.8, 77.02, 0.778}, 
 {"ATG", "North America", "Antigua and Barbuda", "2020-11-22", 139., 0., 
  0.714, 4., 0., 0., 1419.41, 0., 7.294, 40.846, 0., 0., 0.56, "", "", "", 
  "", "", "", "", "", "", "", "", "", "", "", "", "", "", "", "", "", "", "", 
  "", "", "", "", "", 97928., 231.845, 32.1, 6.933, 4.631, 21490.943, "", 
  191.511, 13.17, "", "", "", 3.8, 77.02, 0.778}, 
 {"ATG", "North America", "Antigua and Barbuda", "2020-11-23", 139., 0., 
  0.714, 4., 0., 0., 1419.41, 0., 7.294, 40.846, 0., 0., 0.58, "", "", "", 
  "", "", "", "", "", "", "", "", "", "", "", "", "", "", "", "", "", "", "", 
  "", "", "", "", "", 97928., 231.845, 32.1, 6.933, 4.631, 21490.943, "", 
  191.511, 13.17, "", "", "", 3.8, 77.02, 0.778}, 
 {"ATG", "North America", "Antigua and Barbuda", "2020-11-24", 139., 0., 
  0.714, 4., 0., 0., 1419.41, 0., 7.294, 40.846, 0., 0., 0.6, "", "", "", "", 
  "", "", "", "", "", "", "", "", "", "", "", "", "", "", "", "", "", "", "", 
  "", "", "", "", 97928., 231.845, 32.1, 6.933, 4.631, 21490.943, "", 
  191.511, 13.17, "", "", "", 3.8, 77.02, 0.778}, 
 {"ATG", "North America", "Antigua and Barbuda", "2020-11-25", 140., 1., 
  0.143, 4., 0., 0., 1429.622, 10.212, 1.459, 40.846, 0., 0., 0.62, "", "", 
  "", "", "", "", "", "", "", "", "", "", "", "", "", "", "", "", "", "", "", 
  "", "", "", "", "", "", 97928., 231.845, 32.1, 6.933, 4.631, 21490.943, "", 
  191.511, 13.17, "", "", "", 3.8, 77.02, 0.778}, 
 {"ATG", "North America", "Antigua and Barbuda", "2020-11-26", 141., 1., 
  0.286, 4., 0., 0., 1439.833, 10.212, 2.918, 40.846, 0., 0., 0.64, "", "", 
  "", "", "", "", "", "", "", "", "", "", "", "", "", "", "", "", "", "", "", 
  "", "", "", "", "", "", 97928., 231.845, 32.1, 6.933, 4.631, 21490.943, "", 
  191.511, 13.17, "", "", "", 3.8, 77.02, 0.778}, 
 {"ATG", "North America", "Antigua and Barbuda", "2020-11-27", 141., 0., 
  0.286, 4., 0., 0., 1439.833, 0., 2.918, 40.846, 0., 0., 0.64, "", "", "", 
  "", "", "", "", "", "", "", "", "", "", "", "", "", "", "", "", "", "", "", 
  "", "", "", "", "", 97928., 231.845, 32.1, 6.933, 4.631, 21490.943, "", 
  191.511, 13.17, "", "", "", 3.8, 77.02, 0.778}, 
 {"ATG", "North America", "Antigua and Barbuda", "2020-11-28", 141., 0., 
  0.286, 4., 0., 0., 1439.833, 0., 2.918, 40.846, 0., 0., 0.65, "", "", "", 
  "", "", "", "", "", "", "", "", "", "", "", "", "", "", "", "", "", "", "", 
  "", "", "", "", "", 97928., 231.845, 32.1, 6.933, 4.631, 21490.943, "", 
  191.511, 13.17, "", "", "", 3.8, 77.02, 0.778}, 
 {"ATG", "North America", "Antigua and Barbuda", "2020-11-29", 141., 0., 
  0.286, 4., 0., 0., 1439.833, 0., 2.918, 40.846, 0., 0., 0.67, "", "", "", 
  "", "", "", "", "", "", "", "", "", "", "", "", "", "", "", "", "", "", "", 
  "", "", "", "", "", 97928., 231.845, 32.1, 6.933, 4.631, 21490.943, "", 
  191.511, 13.17, "", "", "", 3.8, 77.02, 0.778}, 
 {"ATG", "North America", "Antigua and Barbuda", "2020-11-30", 141., 0., 
  0.286, 4., 0., 0., 1439.833, 0., 2.918, 40.846, 0., 0., 0.69, "", "", "", 
  "", "", "", "", "", "", "", "", "", "", "", "", "", "", "", "", "", "", "", 
  "", "", "", "", "", 97928., 231.845, 32.1, 6.933, 4.631, 21490.943, "", 
  191.511, 13.17, "", "", "", 3.8, 77.02, 0.778}, 
 {"ATG", "North America", "Antigua and Barbuda", "2020-12-01", 142., 1., 
  0.429, 4., 0., 0., 1450.045, 10.212, 4.376, 40.846, 0., 0., 0.7, "", "", 
  "", "", "", "", "", "", "", "", "", "", "", "", "", "", "", "", "", "", "", 
  "", "", "", "", "", "", 97928., 231.845, 32.1, 6.933, 4.631, 21490.943, "", 
  191.511, 13.17, "", "", "", 3.8, 77.02, 0.778}, 
 {"ATG", "North America", "Antigua and Barbuda", "2020-12-02", 144., 2., 
  0.571, 4., 0., 0., 1470.468, 20.423, 5.835, 40.846, 0., 0., 0.71, "", "", 
  "", "", "", "", "", "", "", "", "", "", "", "", "", "", "", "", "", "", "", 
  "", "", "", "", "", "", 97928., 231.845, 32.1, 6.933, 4.631, 21490.943, "", 
  191.511, 13.17, "", "", "", 3.8, 77.02, 0.778}, 
 {"ATG", "North America", "Antigua and Barbuda", "2020-12-03", 144., 0., 
  0.429, 4., 0., 0., 1470.468, 0., 4.376, 40.846, 0., 0., 0.69, "", "", "", 
  "", "", "", "", "", "", "", "", "", "", "", "", "", "", "", "", "", "", "", 
  "", "", "", "", "", 97928., 231.845, 32.1, 6.933, 4.631, 21490.943, "", 
  191.511, 13.17, "", "", "", 3.8, 77.02, 0.778}, 
 {"ATG", "North America", "Antigua and Barbuda", "2020-12-04", 144., 0., 
  0.429, 4., 0., 0., 1470.468, 0., 4.376, 40.846, 0., 0., 0.68, "", "", "", 
  "", "", "", "", "", "", "", "", "", "", "", "", "", "", "", "", "", "", "", 
  "", "", "", "", "", 97928., 231.845, 32.1, 6.933, 4.631, 21490.943, "", 
  191.511, 13.17, "", "", "", 3.8, 77.02, 0.778}, 
 {"ATG", "North America", "Antigua and Barbuda", "2020-12-05", 144., 0., 
  0.429, 4., 0., 0., 1470.468, 0., 4.376, 40.846, 0., 0., 0.67, "", "", "", 
  "", "", "", "", "", "", "", "", "", "", "", "", "", "", "", "", "", "", "", 
  "", "", "", "", "", 97928., 231.845, 32.1, 6.933, 4.631, 21490.943, "", 
  191.511, 13.17, "", "", "", 3.8, 77.02, 0.778}, 
 {"ATG", "North America", "Antigua and Barbuda", "2020-12-06", 144., 0., 
  0.429, 4., 0., 0., 1470.468, 0., 4.376, 40.846, 0., 0., 0.66, "", "", "", 
  "", "", "", "", "", "", "", "", "", "", "", "", "", "", "", "", "", "", "", 
  "", "", "", "", "", 97928., 231.845, 32.1, 6.933, 4.631, 21490.943, "", 
  191.511, 13.17, "", "", "", 3.8, 77.02, 0.778}, 
 {"ATG", "North America", "Antigua and Barbuda", "2020-12-07", 146., 2., 
  0.714, 4., 0., 0., 1490.891, 20.423, 7.294, 40.846, 0., 0., 0.66, "", "", 
  "", "", "", "", "", "", "", "", "", "", "", "", "", "", "", "", "", "", "", 
  "", "", "", "", "", "", 97928., 231.845, 32.1, 6.933, 4.631, 21490.943, "", 
  191.511, 13.17, "", "", "", 3.8, 77.02, 0.778}, 
 {"ATG", "North America", "Antigua and Barbuda", "2020-12-08", 146., 0., 
  0.571, 4., 0., 0., 1490.891, 0., 5.835, 40.846, 0., 0., 0.66, "", "", "", 
  "", "", "", "", "", "", "", "", "", "", "", "", "", "", "", "", "", "", "", 
  "", "", "", "", "", 97928., 231.845, 32.1, 6.933, 4.631, 21490.943, "", 
  191.511, 13.17, "", "", "", 3.8, 77.02, 0.778}, 
 {"ATG", "North America", "Antigua and Barbuda", "2020-12-09", 146., 0., 
  0.286, 4., 0., 0., 1490.891, 0., 2.918, 40.846, 0., 0., 0.66, "", "", "", 
  "", "", "", "", "", "", "", "", "", "", "", "", "", "", "", "", "", "", "", 
  "", "", "", "", "", 97928., 231.845, 32.1, 6.933, 4.631, 21490.943, "", 
  191.511, 13.17, "", "", "", 3.8, 77.02, 0.778}, 
 {"ATG", "North America", "Antigua and Barbuda", "2020-12-10", 146., 0., 
  0.286, 4., 0., 0., 1490.891, 0., 2.918, 40.846, 0., 0., 0.67, "", "", "", 
  "", "", "", "", "", "", "", "", "", "", "", "", "", "", "", "", "", "", "", 
  "", "", "", "", "", 97928., 231.845, 32.1, 6.933, 4.631, 21490.943, "", 
  191.511, 13.17, "", "", "", 3.8, 77.02, 0.778}, 
 {"ATG", "North America", "Antigua and Barbuda", "2020-12-11", 147., 1., 
  0.429, 4., 0., 0., 1501.103, 10.212, 4.376, 40.846, 0., 0., 0.69, "", "", 
  "", "", "", "", "", "", "", "", "", "", "", "", "", "", "", "", "", "", "", 
  "", "", "", "", "", "", 97928., 231.845, 32.1, 6.933, 4.631, 21490.943, "", 
  191.511, 13.17, "", "", "", 3.8, 77.02, 0.778}, 
 {"ATG", "North America", "Antigua and Barbuda", "2020-12-12", 148., 1., 
  0.571, 4., 0., 0., 1511.314, 10.212, 5.835, 40.846, 0., 0., 0.69, "", "", 
  "", "", "", "", "", "", "", "", "", "", "", "", "", "", "", "", "", "", "", 
  "", "", "", "", "", "", 97928., 231.845, 32.1, 6.933, 4.631, 21490.943, "", 
  191.511, 13.17, "", "", "", 3.8, 77.02, 0.778}, 
 {"ATG", "North America", "Antigua and Barbuda", "2020-12-13", 148., 0., 
  0.571, 5., 1., 0.143, 1511.314, 0., 5.835, 51.058, 10.212, 1.459, 0.69, "", 
  "", "", "", "", "", "", "", "", "", "", "", "", "", "", "", "", "", "", "", 
  "", "", "", "", "", "", "", 97928., 231.845, 32.1, 6.933, 4.631, 21490.943, 
  "", 191.511, 13.17, "", "", "", 3.8, 77.02, 0.778}, 
 {"ATG", "North America", "Antigua and Barbuda", "2020-12-14", 148., 0., 
  0.286, 5., 0., 0.143, 1511.314, 0., 2.918, 51.058, 0., 1.459, 0.68, "", "", 
  "", "", "", "", "", "", "", "", "", "", "", "", "", "", "", "", "", "", "", 
  "", "", "", "", "", "", 97928., 231.845, 32.1, 6.933, 4.631, 21490.943, "", 
  191.511, 13.17, "", "", "", 3.8, 77.02, 0.778}, 
 {"ATG", "North America", "Antigua and Barbuda", "2020-12-15", 148., 0., 
  0.286, 5., 0., 0.143, 1511.314, 0., 2.918, 51.058, 0., 1.459, 0.68, "", "", 
  "", "", "", "", "", "", "", "", "", "", "", "", "", "", "", "", "", "", "", 
  "", "", "", "", "", "", 97928., 231.845, 32.1, 6.933, 4.631, 21490.943, "", 
  191.511, 13.17, "", "", "", 3.8, 77.02, 0.778}, 
 {"ATG", "North America", "Antigua and Barbuda", "2020-12-16", 151., 3., 
  0.714, 5., 0., 0.143, 1541.949, 30.635, 7.294, 51.058, 0., 1.459, 0.68, "", 
  "", "", "", "", "", "", "", "", "", "", "", "", "", "", "", "", "", "", "", 
  "", "", "", "", "", "", "", 97928., 231.845, 32.1, 6.933, 4.631, 21490.943, 
  "", 191.511, 13.17, "", "", "", 3.8, 77.02, 0.778}, 
 {"ATG", "North America", "Antigua and Barbuda", "2020-12-17", 151., 0., 
  0.714, 5., 0., 0.143, 1541.949, 0., 7.294, 51.058, 0., 1.459, 0.68, "", "", 
  "", "", "", "", "", "", "", "", "", "", "", "", "", "", "", "", "", "", "", 
  "", "", "", "", "", "", 97928., 231.845, 32.1, 6.933, 4.631, 21490.943, "", 
  191.511, 13.17, "", "", "", 3.8, 77.02, 0.778}, 
 {"ATG", "North America", "Antigua and Barbuda", "2020-12-18", 152., 1., 
  0.714, 5., 0., 0.143, 1552.161, 10.212, 7.294, 51.058, 0., 1.459, 0.69, "", 
  "", "", "", "", "", "", "", "", "", "", "", "", "", "", "", "", "", "", "", 
  "", "", "", "", "", "", "", 97928., 231.845, 32.1, 6.933, 4.631, 21490.943, 
  "", 191.511, 13.17, "", "", "", 3.8, 77.02, 0.778}, 
 {"ATG", "North America", "Antigua and Barbuda", "2020-12-19", 152., 0., 
  0.571, 5., 0., 0.143, 1552.161, 0., 5.835, 51.058, 0., 1.459, 0.69, "", "", 
  "", "", "", "", "", "", "", "", "", "", "", "", "", "", "", "", "", "", "", 
  "", "", "", "", "", "", 97928., 231.845, 32.1, 6.933, 4.631, 21490.943, "", 
  191.511, 13.17, "", "", "", 3.8, 77.02, 0.778}, 
 {"ATG", "North America", "Antigua and Barbuda", "2020-12-20", 153., 1., 
  0.714, 5., 0., 0., 1562.372, 10.212, 7.294, 51.058, 0., 0., 0.69, "", "", 
  "", "", "", "", "", "", "", "", "", "", "", "", "", "", "", "", "", "", "", 
  "", "", "", "", "", "", 97928., 231.845, 32.1, 6.933, 4.631, 21490.943, "", 
  191.511, 13.17, "", "", "", 3.8, 77.02, 0.778}, 
 {"ATG", "North America", "Antigua and Barbuda", "2020-12-21", 153., 0., 
  0.714, 5., 0., 0., 1562.372, 0., 7.294, 51.058, 0., 0., 0.69, "", "", "", 
  "", "", "", "", "", "", "", "", "", "", "", "", "", "", "", "", "", "", "", 
  "", "", "", "", "", 97928., 231.845, 32.1, 6.933, 4.631, 21490.943, "", 
  191.511, 13.17, "", "", "", 3.8, 77.02, 0.778}, 
 {"ATG", "North America", "Antigua and Barbuda", "2020-12-22", 153., 0., 
  0.714, 5., 0., 0., 1562.372, 0., 7.294, 51.058, 0., 0., 0.69, "", "", "", 
  "", "", "", "", "", "", "", "", "", "", "", "", "", "", "", "", "", "", "", 
  "", "", "", "", "", 97928., 231.845, 32.1, 6.933, 4.631, 21490.943, "", 
  191.511, 13.17, "", "", "", 3.8, 77.02, 0.778}, 
 {"ATG", "North America", "Antigua and Barbuda", "2020-12-23", 154., 1., 
  0.429, 5., 0., 0., 1572.584, 10.212, 4.376, 51.058, 0., 0., 0.69, "", "", 
  "", "", "", "", "", "", "", "", "", "", "", "", "", "", "", "", "", "", "", 
  "", "", "", "", "", "", 97928., 231.845, 32.1, 6.933, 4.631, 21490.943, "", 
  191.511, 13.17, "", "", "", 3.8, 77.02, 0.778}, 
 {"ATG", "North America", "Antigua and Barbuda", "2020-12-24", 154., 0., 
  0.429, 5., 0., 0., 1572.584, 0., 4.376, 51.058, 0., 0., 0.68, "", "", "", 
  "", "", "", "", "", "", "", "", "", "", "", "", "", "", "", "", "", "", "", 
  "", "", "", "", "", 97928., 231.845, 32.1, 6.933, 4.631, 21490.943, "", 
  191.511, 13.17, "", "", "", 3.8, 77.02, 0.778}, 
 {"ATG", "North America", "Antigua and Barbuda", "2020-12-25", 155., 1., 
  0.429, 5., 0., 0., 1582.796, 10.212, 4.376, 51.058, 0., 0., 0.68, "", "", 
  "", "", "", "", "", "", "", "", "", "", "", "", "", "", "", "", "", "", "", 
  "", "", "", "", "", "", 97928., 231.845, 32.1, 6.933, 4.631, 21490.943, "", 
  191.511, 13.17, "", "", "", 3.8, 77.02, 0.778}, 
 {"ATG", "North America", "Antigua and Barbuda", "2020-12-26", 155., 0., 
  0.429, 5., 0., 0., 1582.796, 0., 4.376, 51.058, 0., 0., 0.68, "", "", "", 
  "", "", "", "", "", "", "", "", "", "", "", "", "", "", "", "", "", "", "", 
  "", "", "", "", "", 97928., 231.845, 32.1, 6.933, 4.631, 21490.943, "", 
  191.511, 13.17, "", "", "", 3.8, 77.02, 0.778}, 
 {"ATG", "North America", "Antigua and Barbuda", "2020-12-27", 155., 0., 
  0.286, 5., 0., 0., 1582.796, 0., 2.918, 51.058, 0., 0., 0.67, "", "", "", 
  "", "", "", "", "", "", "", "", "", "", "", "", "", "", "", "", "", "", "", 
  "", "", "", "", "", 97928., 231.845, 32.1, 6.933, 4.631, 21490.943, "", 
  191.511, 13.17, "", "", "", 3.8, 77.02, 0.778}, 
 {"ATG", "North America", "Antigua and Barbuda", "2020-12-28", 158., 3., 
  0.714, 5., 0., 0., 1613.43, 30.635, 7.294, 51.058, 0., 0., 0.67, "", "", 
  "", "", "", "", "", "", "", "", "", "", "", "", "", "", "", "", "", "", "", 
  "", "", "", "", "", "", 97928., 231.845, 32.1, 6.933, 4.631, 21490.943, "", 
  191.511, 13.17, "", "", "", 3.8, 77.02, 0.778}, 
 {"ATG", "North America", "Antigua and Barbuda", "2020-12-29", 158., 0., 
  0.714, 5., 0., 0., 1613.43, 0., 7.294, 51.058, 0., 0., 0.67, "", "", "", 
  "", "", "", "", "", "", "", "", "", "", "", "", "", "", "", "", "", "", "", 
  "", "", "", "", "", 97928., 231.845, 32.1, 6.933, 4.631, 21490.943, "", 
  191.511, 13.17, "", "", "", 3.8, 77.02, 0.778}, 
 {"ATG", "North America", "Antigua and Barbuda", "2020-12-30", 158., 0., 
  0.571, 5., 0., 0., 1613.43, 0., 5.835, 51.058, 0., 0., 0.67, "", "", "", 
  "", "", "", "", "", "", "", "", "", "", "", "", "", "", "", "", "", "", "", 
  "", "", "", "", "", 97928., 231.845, 32.1, 6.933, 4.631, 21490.943, "", 
  191.511, 13.17, "", "", "", 3.8, 77.02, 0.778}, 
 {"ATG", "North America", "Antigua and Barbuda", "2020-12-31", 159., 1., 
  0.714, 5., 0., 0., 1623.642, 10.212, 7.294, 51.058, 0., 0., 0.68, "", "", 
  "", "", "", "", "", "", "", "", "", "", "", "", "", "", "", "", "", "", "", 
  "", "", "", "", "", "", 97928., 231.845, 32.1, 6.933, 4.631, 21490.943, "", 
  191.511, 13.17, "", "", "", 3.8, 77.02, 0.778}, 
 {"ATG", "North America", "Antigua and Barbuda", "2021-01-01", 159., 0., 
  0.571, 5., 0., 0., 1623.642, 0., 5.835, 51.058, 0., 0., 0.69, "", "", "", 
  "", "", "", "", "", "", "", "", "", "", "", "", "", "", "", "", "", "", "", 
  "", "", "", "", "", 97928., 231.845, 32.1, 6.933, 4.631, 21490.943, "", 
  191.511, 13.17, "", "", "", 3.8, 77.02, 0.778}, 
 {"ATG", "North America", "Antigua and Barbuda", "2021-01-02", 159., 0., 
  0.571, 5., 0., 0., 1623.642, 0., 5.835, 51.058, 0., 0., 0.69, "", "", "", 
  "", "", "", "", "", "", "", "", "", "", "", "", "", "", "", "", "", "", "", 
  "", "", "", "", "", 97928., 231.845, 32.1, 6.933, 4.631, 21490.943, "", 
  191.511, 13.17, "", "", "", 3.8, 77.02, 0.778}, 
 {"ATG", "North America", "Antigua and Barbuda", "2021-01-03", 160., 1., 
  0.714, 5., 0., 0., 1633.853, 10.212, 7.294, 51.058, 0., 0., 0.71, "", "", 
  "", "", "", "", "", "", "", "", "", "", "", "", "", "", "", "", "", "", "", 
  "", "", "", "", "", "", 97928., 231.845, 32.1, 6.933, 4.631, 21490.943, "", 
  191.511, 13.17, "", "", "", 3.8, 77.02, 0.778}, 
 {"ATG", "North America", "Antigua and Barbuda", "2021-01-04", 160., 0., 
  0.286, 5., 0., 0., 1633.853, 0., 2.918, 51.058, 0., 0., 0.71, "", "", "", 
  "", "", "", "", "", "", "", "", "", "", "", "", "", "", "", "", "", "", "", 
  "", "", "", "", "", 97928., 231.845, 32.1, 6.933, 4.631, 21490.943, "", 
  191.511, 13.17, "", "", "", 3.8, 77.02, 0.778}, 
 {"ATG", "North America", "Antigua and Barbuda", "2021-01-05", 160., 0., 
  0.286, 5., 0., 0., 1633.853, 0., 2.918, 51.058, 0., 0., 0.71, "", "", "", 
  "", "", "", "", "", "", "", "", "", "", "", "", "", "", "", "", "", "", "", 
  "", "", "", "", "", 97928., 231.845, 32.1, 6.933, 4.631, 21490.943, "", 
  191.511, 13.17, "", "", "", 3.8, 77.02, 0.778}, 
 {"ATG", "North America", "Antigua and Barbuda", "2021-01-06", 163., 3., 
  0.714, 5., 0., 0., 1664.488, 30.635, 7.294, 51.058, 0., 0., 0.72, "", "", 
  "", "", "", "", "", "", "", "", "", "", "", "", "", "", "", "", "", "", "", 
  "", "", "", "", "", "", 97928., 231.845, 32.1, 6.933, 4.631, 21490.943, "", 
  191.511, 13.17, "", "", "", 3.8, 77.02, 0.778}, 
 {"ATG", "North America", "Antigua and Barbuda", "2021-01-07", 163., 0., 
  0.571, 5., 0., 0., 1664.488, 0., 5.835, 51.058, 0., 0., 0.73, "", "", "", 
  "", "", "", "", "", "", "", "", "", "", "", "", "", "", "", "", "", "", "", 
  "", "", "", "", "", 97928., 231.845, 32.1, 6.933, 4.631, 21490.943, "", 
  191.511, 13.17, "", "", "", 3.8, 77.02, 0.778}, 
 {"ATG", "North America", "Antigua and Barbuda", "2021-01-08", 167., 4., 
  1.143, 5., 0., 0., 1705.335, 40.846, 11.67, 51.058, 0., 0., 0.74, "", "", 
  "", "", "", "", "", "", "", "", "", "", "", "", "", "", "", "", "", "", "", 
  "", "", "", "", "", "", 97928., 231.845, 32.1, 6.933, 4.631, 21490.943, "", 
  191.511, 13.17, "", "", "", 3.8, 77.02, 0.778}, 
 {"ATG", "North America", "Antigua and Barbuda", "2021-01-09", 169., 2., 
  1.429, 5., 0., 0., 1725.758, 20.423, 14.588, 51.058, 0., 0., 0.75, "", "", 
  "", "", "", "", "", "", "", "", "", "", "", "", "", "", "", "", "", "", "", 
  "", "", "", "", "", "", 97928., 231.845, 32.1, 6.933, 4.631, 21490.943, "", 
  191.511, 13.17, "", "", "", 3.8, 77.02, 0.778}, 
 {"ATG", "North America", "Antigua and Barbuda", "2021-01-10", 176., 7., 
  2.286, 5., 0., 0., 1797.239, 71.481, 23.341, 51.058, 0., 0., 0.75, "", "", 
  "", "", "", "", "", "", "", "", "", "", "", "", "", "", "", "", "", "", "", 
  "", "", "", "", "", "", 97928., 231.845, 32.1, 6.933, 4.631, 21490.943, "", 
  191.511, 13.17, "", "", "", 3.8, 77.02, 0.778}, 
 {"ATG", "North America", "Antigua and Barbuda", "2021-01-11", 176., 0., 
  2.286, 5., 0., 0., 1797.239, 0., 23.341, 51.058, 0., 0., 0.76, "", "", "", 
  "", "", "", "", "", "", "", "", "", "", "", "", "", "", "", "", "", "", "", 
  "", "", "", "", "", 97928., 231.845, 32.1, 6.933, 4.631, 21490.943, "", 
  191.511, 13.17, "", "", "", 3.8, 77.02, 0.778}, 
 {"ATG", "North America", "Antigua and Barbuda", "2021-01-12", 176., 0., 
  2.286, 5., 0., 0., 1797.239, 0., 23.341, 51.058, 0., 0., 0.77, "", "", "", 
  "", "", "", "", "", "", "", "", "", "", "", "", "", "", "", "", "", "", "", 
  "", "", "", "", "", 97928., 231.845, 32.1, 6.933, 4.631, 21490.943, "", 
  191.511, 13.17, "", "", "", 3.8, 77.02, 0.778}, 
 {"ATG", "North America", "Antigua and Barbuda", "2021-01-13", 176., 0., 
  1.857, 5., 0., 0., 1797.239, 0., 18.964, 51.058, 0., 0., 0.78, "", "", "", 
  "", "", "", "", "", "", "", "", "", "", "", "", "", "", "", "", "", "", "", 
  "", "", "", "", "", 97928., 231.845, 32.1, 6.933, 4.631, 21490.943, "", 
  191.511, 13.17, "", "", "", 3.8, 77.02, 0.778}, 
 {"ATG", "North America", "Antigua and Barbuda", "2021-01-14", 184., 8., 3., 
  6., 1., 0.143, 1878.931, 81.693, 30.635, 61.27, 10.212, 1.459, 0.79, "", 
  "", "", "", "", "", "", "", "", "", "", "", "", "", "", "", "", "", "", "", 
  "", "", "", "", "", "", "", 97928., 231.845, 32.1, 6.933, 4.631, 21490.943, 
  "", 191.511, 13.17, "", "", "", 3.8, 77.02, 0.778}, 
 {"ATG", "North America", "Antigua and Barbuda", "2021-01-15", 184., 0., 
  2.429, 6., 0., 0.143, 1878.931, 0., 24.8, 61.27, 0., 1.459, 0.81, "", "", 
  "", "", "", "", "", "", "", "", "", "", "", "", "", "", "", "", "", "", "", 
  "", "", "", "", "", "", 97928., 231.845, 32.1, 6.933, 4.631, 21490.943, "", 
  191.511, 13.17, "", "", "", 3.8, 77.02, 0.778}, 
 {"ATG", "North America", "Antigua and Barbuda", "2021-01-16", 187., 3., 
  2.571, 6., 0., 0.143, 1909.566, 30.635, 26.258, 61.27, 0., 1.459, 0.83, "", 
  "", "", "", "", "", "", "", "", "", "", "", "", "", "", "", "", "", "", "", 
  "", "", "", "", "", "", "", 97928., 231.845, 32.1, 6.933, 4.631, 21490.943, 
  "", 191.511, 13.17, "", "", "", 3.8, 77.02, 0.778}, 
 {"ATG", "North America", "Antigua and Barbuda", "2021-01-17", 189., 2., 
  1.857, 6., 0., 0.143, 1929.989, 20.423, 18.964, 61.27, 0., 1.459, 0.85, "", 
  "", "", "", "", "", "", "", "", "", "", "", "", "", "", "", "", "", "", "", 
  "", "", "", "", "", "", "", 97928., 231.845, 32.1, 6.933, 4.631, 21490.943, 
  "", 191.511, 13.17, "", "", "", 3.8, 77.02, 0.778}, 
 {"ATG", "North America", "Antigua and Barbuda", "2021-01-18", 189., 0., 
  1.857, 6., 0., 0.143, 1929.989, 0., 18.964, 61.27, 0., 1.459, 0.86, "", "", 
  "", "", "", "", "", "", "", "", "", "", "", "", "", "", "", "", "", "", "", 
  "", "", "", "", "", "", 97928., 231.845, 32.1, 6.933, 4.631, 21490.943, "", 
  191.511, 13.17, "", "", "", 3.8, 77.02, 0.778}, 
 {"ATG", "North America", "Antigua and Barbuda", "2021-01-19", 190., 1., 2., 
  6., 0., 0.143, 1940.201, 10.212, 20.423, 61.27, 0., 1.459, 0.88, "", "", 
  "", "", "", "", "", "", "", "", "", "", "", "", "", "", "", "", "", "", "", 
  "", "", "", "", "", "", 97928., 231.845, 32.1, 6.933, 4.631, 21490.943, "", 
  191.511, 13.17, "", "", "", 3.8, 77.02, 0.778}, 
 {"ATG", "North America", "Antigua and Barbuda", "2021-01-20", 190., 0., 2., 
  6., 0., 0.143, 1940.201, 0., 20.423, 61.27, 0., 1.459, 0.9, "", "", "", "", 
  "", "", "", "", "", "", "", "", "", "", "", "", "", "", "", "", "", "", "", 
  "", "", "", "", 97928., 231.845, 32.1, 6.933, 4.631, 21490.943, "", 
  191.511, 13.17, "", "", "", 3.8, 77.02, 0.778}, 
 {"ATG", "North America", "Antigua and Barbuda", "2021-01-21", 192., 2., 
  1.143, 6., 0., 0., 1960.624, 20.423, 11.67, 61.27, 0., 0., 0.92, "", "", 
  "", "", "", "", "", "", "", "", "", "", "", "", "", "", "", "", "", "", "", 
  "", "", "", "", "", "", 97928., 231.845, 32.1, 6.933, 4.631, 21490.943, "", 
  191.511, 13.17, "", "", "", 3.8, 77.02, 0.778}, 
 {"ATG", "North America", "Antigua and Barbuda", "2021-01-22", 195., 3., 
  1.571, 6., 0., 0., 1991.259, 30.635, 16.047, 61.27, 0., 0., 0.95, "", "", 
  "", "", "", "", "", "", "", "", "", "", "", "", "", "", "", "", "", "", "", 
  "", "", "", "", "", "", 97928., 231.845, 32.1, 6.933, 4.631, 21490.943, "", 
  191.511, 13.17, "", "", "", 3.8, 77.02, 0.778}, 
 {"ATG", "North America", "Antigua and Barbuda", "2021-01-23", 195., 0., 
  1.143, 6., 0., 0., 1991.259, 0., 11.67, 61.27, 0., 0., 0.97, "", "", "", 
  "", "", "", "", "", "", "", "", "", "", "", "", "", "", "", "", "", "", "", 
  "", "", "", "", "", 97928., 231.845, 32.1, 6.933, 4.631, 21490.943, "", 
  191.511, 13.17, "", "", "", 3.8, 77.02, 0.778}, 
 {"ATG", "North America", "Antigua and Barbuda", "2021-01-24", 198., 3., 
  1.286, 6., 0., 0., 2021.894, 30.635, 13.129, 61.27, 0., 0., 0.99, "", "", 
  "", "", "", "", "", "", "", "", "", "", "", "", "", "", "", "", "", "", "", 
  "", "", "", "", "", "", 97928., 231.845, 32.1, 6.933, 4.631, 21490.943, "", 
  191.511, 13.17, "", "", "", 3.8, 77.02, 0.778}, 
 {"ATG", "North America", "Antigua and Barbuda", "2021-01-25", 201., 3., 
  1.714, 6., 0., 0., 2052.528, 30.635, 17.506, 61.27, 0., 0., 1.01, "", "", 
  "", "", "", "", "", "", "", "", "", "", "", "", "", "", "", "", "", "", "", 
  "", "", "", "", "", "", 97928., 231.845, 32.1, 6.933, 4.631, 21490.943, "", 
  191.511, 13.17, "", "", "", 3.8, 77.02, 0.778}, 
 {"ATG", "North America", "Antigua and Barbuda", "2021-01-26", 201., 0., 
  1.571, 6., 0., 0., 2052.528, 0., 16.047, 61.27, 0., 0., 1.02, "", "", "", 
  "", "", "", "", "", "", "", "", "", "", "", "", "", "", "", "", "", "", "", 
  "", "", "", "", "", 97928., 231.845, 32.1, 6.933, 4.631, 21490.943, "", 
  191.511, 13.17, "", "", "", 3.8, 77.02, 0.778}, 
 {"ATG", "North America", "Antigua and Barbuda", "2021-01-27", 215., 14., 
  3.571, 6., 0., 0., 2195.491, 142.962, 36.47, 61.27, 0., 0., 1.03, "", "", 
  "", "", "", "", "", "", "", "", "", "", "", "", "", "", "", "", "", "", "", 
  "", "", "", "", "", "", 97928., 231.845, 32.1, 6.933, 4.631, 21490.943, "", 
  191.511, 13.17, "", "", "", 3.8, 77.02, 0.778}, 
 {"ATG", "North America", "Antigua and Barbuda", "2021-01-28", 215., 0., 
  3.286, 6., 0., 0., 2195.491, 0., 33.552, 61.27, 0., 0., 1.05, "", "", "", 
  "", "", "", "", "", "", "", "", "", "", "", "", "", "", "", "", "", "", "", 
  "", "", "", "", "", 97928., 231.845, 32.1, 6.933, 4.631, 21490.943, "", 
  191.511, 13.17, "", "", "", 3.8, 77.02, 0.778}, 
 {"ATG", "North America", "Antigua and Barbuda", "2021-01-29", 218., 3., 
  3.286, 6., 0., 0., 2226.125, 30.635, 33.552, 61.27, 0., 0., 1.08, "", "", 
  "", "", "", "", "", "", "", "", "", "", "", "", "", "", "", "", "", "", "", 
  "", "", "", "", "", "", 97928., 231.845, 32.1, 6.933, 4.631, 21490.943, "", 
  191.511, 13.17, "", "", "", 3.8, 77.02, 0.778}, 
 {"ATG", "North America", "Antigua and Barbuda", "2021-01-30", 218., 0., 
  3.286, 7., 1., 0.143, 2226.125, 0., 33.552, 71.481, 10.212, 1.459, 1.1, "", 
  "", "", "", "", "", "", "", "", "", "", "", "", "", "", "", "", "", "", "", 
  "", "", "", "", "", "", "", 97928., 231.845, 32.1, 6.933, 4.631, 21490.943, 
  "", 191.511, 13.17, "", "", "", 3.8, 77.02, 0.778}, 
 {"ATG", "North America", "Antigua and Barbuda", "2021-01-31", 234., 16., 
  5.143, 7., 0., 0.143, 2389.511, 163.385, 52.517, 71.481, 0., 1.459, 1.13, 
  "", "", "", "", "", "", "", "", "", "", "", "", "", "", "", "", "", "", "", 
  "", "", "", "", "", "", "", "", 97928., 231.845, 32.1, 6.933, 4.631, 
  21490.943, "", 191.511, 13.17, "", "", "", 3.8, 77.02, 0.778}, 
 {"ATG", "North America", "Antigua and Barbuda", "2021-02-01", 234., 0., 
  4.714, 7., 0., 0.143, 2389.511, 0., 48.14, 71.481, 0., 1.459, 1.16, "", "", 
  "", "", "", "", "", "", "", "", "", "", "", "", "", "", "", "", "", "", "", 
  "", "", "", "", "", "", 97928., 231.845, 32.1, 6.933, 4.631, 21490.943, "", 
  191.511, 13.17, "", "", "", 3.8, 77.02, 0.778}, 
 {"ATG", "North America", "Antigua and Barbuda", "2021-02-02", 249., 15., 
  6.857, 7., 0., 0.143, 2542.684, 153.174, 70.022, 71.481, 0., 1.459, 1.2, 
  "", "", "", "", "", "", "", "", "", "", "", "", "", "", "", "", "", "", "", 
  "", "", "", "", "", "", "", "", 97928., 231.845, 32.1, 6.933, 4.631, 
  21490.943, "", 191.511, 13.17, "", "", "", 3.8, 77.02, 0.778}, 
 {"ATG", "North America", "Antigua and Barbuda", "2021-02-03", 249., 0., 
  4.857, 7., 0., 0.143, 2542.684, 0., 49.599, 71.481, 0., 1.459, 1.22, "", 
  "", "", "", "", "", "", "", "", "", "", "", "", "", "", "", "", "", "", "", 
  "", "", "", "", "", "", "", 97928., 231.845, 32.1, 6.933, 4.631, 21490.943, 
  "", 191.511, 13.17, "", "", "", 3.8, 77.02, 0.778}, 
 {"ATG", "North America", "Antigua and Barbuda", "2021-02-04", 268., 19., 
  7.571, 7., 0., 0.143, 2736.705, 194.02, 77.316, 71.481, 0., 1.459, 1.25, 
  "", "", "", "", "", "", "", "", "", "", "", "", "", "", "", "", "", "", "", 
  "", "", "", "", "", "", "", "", 97928., 231.845, 32.1, 6.933, 4.631, 
  21490.943, "", 191.511, 13.17, "", "", "", 3.8, 77.02, 0.778}, 
 {"ATG", "North America", "Antigua and Barbuda", "2021-02-05", 277., 9., 
  8.429, 7., 0., 0.143, 2828.609, 91.904, 86.069, 71.481, 0., 1.459, 1.26, 
  "", "", "", "", "", "", "", "", "", "", "", "", "", "", "", "", "", "", "", 
  "", "", "", "", "", "", "", "", 97928., 231.845, 32.1, 6.933, 4.631, 
  21490.943, "", 191.511, 13.17, "", "", "", 3.8, 77.02, 0.778}, 
 {"ATG", "North America", "Antigua and Barbuda", "2021-02-06", 288., 11., 
  10., 7., 0., 0., 2940.936, 112.327, 102.116, 71.481, 0., 0., 1.28, "", "", 
  "", "", "", "", "", "", "", "", "", "", "", "", "", "", "", "", "", "", "", 
  "", "", "", "", "", "", 97928., 231.845, 32.1, 6.933, 4.631, 21490.943, "", 
  191.511, 13.17, "", "", "", 3.8, 77.02, 0.778}, 
 {"ATG", "North America", "Antigua and Barbuda", "2021-02-07", 299., 11., 
  9.286, 7., 0., 0., 3053.264, 112.327, 94.822, 71.481, 0., 0., 1.29, "", "", 
  "", "", "", "", "", "", "", "", "", "", "", "", "", "", "", "", "", "", "", 
  "", "", "", "", "", "", 97928., 231.845, 32.1, 6.933, 4.631, 21490.943, "", 
  191.511, 13.17, "", "", "", 3.8, 77.02, 0.778}, 
 {"ATG", "North America", "Antigua and Barbuda", "2021-02-08", 316., 17., 
  11.714, 7., 0., 0., 3226.861, 173.597, 119.621, 71.481, 0., 0., 1.3, "", 
  "", "", "", "", "", "", "", "", "", "", "", "", "", "", "", "", "", "", "", 
  "", "", "", "", "", "", "", 97928., 231.845, 32.1, 6.933, 4.631, 21490.943, 
  "", 191.511, 13.17, "", "", "", 3.8, 77.02, 0.778}, 
 {"ATG", "North America", "Antigua and Barbuda", "2021-02-09", 316., 0., 
  9.571, 8., 1., 0.143, 3226.861, 0., 97.739, 81.693, 10.212, 1.459, 1.31, 
  "", "", "", "", "", "", "", "", "", "", "", "", "", "", "", "", "", "", "", 
  "", "", "", "", "", "", "", "", 97928., 231.845, 32.1, 6.933, 4.631, 
  21490.943, "", 191.511, 13.17, "", "", "", 3.8, 77.02, 0.778}, 
 {"ATG", "North America", "Antigua and Barbuda", "2021-02-10", 350., 34., 
  14.429, 9., 1., 0.286, 3574.054, 347.194, 147.339, 91.904, 10.212, 2.918, 
  1.32, "", "", "", "", "", "", "", "", "", "", "", "", "", "", "", "", "", 
  "", "", "", "", "", "", "", "", "", "", 97928., 231.845, 32.1, 6.933, 
  4.631, 21490.943, "", 191.511, 13.17, "", "", "", 3.8, 77.02, 0.778}, 
 {"ATG", "North America", "Antigua and Barbuda", "2021-02-11", 381., 31., 
  16.143, 9., 0., 0.286, 3890.614, 316.559, 164.844, 91.904, 0., 2.918, 1.31, 
  "", "", "", "", "", "", "", "", "", "", "", "", "", "", "", "", "", "", "", 
  "", "", "", "", "", "", "", "", 97928., 231.845, 32.1, 6.933, 4.631, 
  21490.943, "", 191.511, 13.17, "", "", "", 3.8, 77.02, 0.778}, 
 {"ATG", "North America", "Antigua and Barbuda", "2021-02-12", 419., 38., 
  20.286, 9., 0., 0.286, 4278.654, 388.04, 207.149, 91.904, 0., 2.918, 1.31, 
  "", "", "", "", "", "", "", "", "", "", "", "", "", "", "", "", "", "", "", 
  "", "", "", "", "", "", "", "", 97928., 231.845, 32.1, 6.933, 4.631, 
  21490.943, "", 191.511, 13.17, "", "", "", 3.8, 77.02, 0.778}, 
 {"ATG", "North America", "Antigua and Barbuda", "2021-02-13", 427., 8., 
  19.857, 9., 0., 0.286, 4360.346, 81.693, 202.773, 91.904, 0., 2.918, 1.29, 
  "", "", "", "", "", "", "", "", "", "", "", "", "", "", "", "", "", "", "", 
  "", "", "", "", "", "", "", "", 97928., 231.845, 32.1, 6.933, 4.631, 
  21490.943, "", 191.511, 13.17, "", "", "", 3.8, 77.02, 0.778}, 
 {"ATG", "North America", "Antigua and Barbuda", "2021-02-14", 427., 0., 
  18.286, 9., 0., 0.286, 4360.346, 0., 186.726, 91.904, 0., 2.918, 1.28, "", 
  "", "", "", "", "", "", "", "", "", "", "", "", "", "", "", "", "", "", "", 
  "", "", "", "", "", "", "", 97928., 231.845, 32.1, 6.933, 4.631, 21490.943, 
  "", 191.511, 13.17, "", "", "", 3.8, 77.02, 0.778}, 
 {"ATG", "North America", "Antigua and Barbuda", "2021-02-15", 443., 16., 
  18.143, 9., 0., 0.286, 4523.732, 163.385, 185.267, 91.904, 0., 2.918, 1.28, 
  "", "", "", "", "", "", "", "", "", "", "", "", "", "", "", "", "", "", "", 
  "", "", "", "", "", "", "", "", 97928., 231.845, 32.1, 6.933, 4.631, 
  21490.943, "", 191.511, 13.17, "", "", "", 3.8, 77.02, 0.778}, 
 {"ATG", "North America", "Antigua and Barbuda", "2021-02-16", 443., 0., 
  18.143, 9., 0., 0.143, 4523.732, 0., 185.267, 91.904, 0., 1.459, 1.28, "", 
  "", "", "", "", "", "", "", "", "", "", "", "", "", "", "", "", 0., 0., "", 
  "", "", 0., 0., "", "", "", 97928., 231.845, 32.1, 6.933, 4.631, 21490.943, 
  "", 191.511, 13.17, "", "", "", 3.8, 77.02, 0.778}, 
 {"ATG", "North America", "Antigua and Barbuda", "2021-02-17", 525., 82., 
  25., 10., 1., 0.143, 5361.082, 837.35, 255.29, 102.116, 10.212, 1.459, 
  1.28, "", "", "", "", "", "", "", "", "", "", "", "", "", "", "", "", "", 
  "", "", "", "", 895., "", "", "", 9139., "", 97928., 231.845, 32.1, 6.933, 
  4.631, 21490.943, "", 191.511, 13.17, "", "", "", 3.8, 77.02, 0.778}, 
 {"ATG", "North America", "Antigua and Barbuda", "2021-02-18", 548., 23., 
  23.857, 10., 0., 0.143, 5595.948, 234.866, 243.619, 102.116, 0., 1.459, 
  1.25, "", "", "", "", "", "", "", "", "", "", "", "", "", "", "", "", "", 
  "", "", "", "", 895., "", "", "", 9139., "", 97928., 231.845, 32.1, 6.933, 
  4.631, 21490.943, "", 191.511, 13.17, "", "", "", 3.8, 77.02, 0.778}, 
 {"ATG", "North America", "Antigua and Barbuda", "2021-02-19", 548., 0., 
  18.429, 10., 0., 0.143, 5595.948, 0., 188.185, 102.116, 0., 1.459, 1.23, 
  "", "", "", "", "", "", "", "", "", "", "", "", "", "", "", "", "", "", "", 
  "", "", 895., "", "", "", 9139., "", 97928., 231.845, 32.1, 6.933, 4.631, 
  21490.943, "", 191.511, 13.17, "", "", "", 3.8, 77.02, 0.778}, 
 {"ATG", "North America", "Antigua and Barbuda", "2021-02-20", 598., 50., 
  24.429, 11., 1., 0.286, 6106.527, 510.579, 249.454, 112.327, 10.212, 2.918, 
  1.21, "", "", "", "", "", "", "", "", "", "", "", "", "", "", "", "", "", 
  "", "", "", "", 895., "", "", "", 9139., "", 97928., 231.845, 32.1, 6.933, 
  4.631, 21490.943, "", 191.511, 13.17, "", "", "", 3.8, 77.02, 0.778}, 
 {"ATG", "North America", "Antigua and Barbuda", "2021-02-21", 598., 0., 
  24.429, 13., 2., 0.571, 6106.527, 0., 249.454, 132.751, 20.423, 5.835, 
  1.19, "", "", "", "", "", "", "", "", "", "", "", "", "", "", "", "", "", 
  "", "", "", "", 895., "", "", "", 9139., "", 97928., 231.845, 32.1, 6.933, 
  4.631, 21490.943, "", 191.511, 13.17, "", "", "", 3.8, 77.02, 0.778}, 
 {"ATG", "North America", "Antigua and Barbuda", "2021-02-22", 614., 16., 
  24.429, 14., 1., 0.714, 6269.913, 163.385, 249.454, 142.962, 10.212, 7.294, 
  1.17, "", "", "", "", "", "", "", "", "", "", "", "", "", "", "", "", "", 
  "", "", "", "", 895., "", "", "", 9139., "", 97928., 231.845, 32.1, 6.933, 
  4.631, 21490.943, "", 191.511, 13.17, "", "", "", 3.8, 77.02, 0.778}, 
 {"ATG", "North America", "Antigua and Barbuda", "2021-02-23", 636., 22., 
  27.571, 14., 0., 0.714, 6494.567, 224.655, 281.548, 142.962, 0., 7.294, 
  1.16, "", "", "", "", "", "", "", "", "", "", "", "", "", "", "", "", "", 
  "", "", "", "", 895., "", "", "", 9139., "", 97928., 231.845, 32.1, 6.933, 
  4.631, 21490.943, "", 191.511, 13.17, "", "", "", 3.8, 77.02, 0.778}, 
 {"ATG", "North America", "Antigua and Barbuda", "2021-02-24", 646., 10., 
  17.286, 14., 0., 0.571, 6596.683, 102.116, 176.515, 142.962, 0., 5.835, 
  1.14, "", "", "", "", "", "", "", "", "", "", "", "", "", "", "", "", "", 
  "", "", "", "", 895., "", "", "", 9139., "", 97928., 231.845, 32.1, 6.933, 
  4.631, 21490.943, "", 191.511, 13.17, "", "", "", 3.8, 77.02, 0.778}, 
 {"ATG", "North America", "Antigua and Barbuda", "2021-02-25", 701., 55., 
  21.857, 14., 0., 0.571, 7158.32, 561.637, 223.196, 142.962, 0., 5.835, 
  1.13, "", "", "", "", "", "", "", "", "", "", "", "", "", "", "", "", "", 
  "", "", "", "", 895., "", "", "", 9139., "", 97928., 231.845, 32.1, 6.933, 
  4.631, 21490.943, "", 191.511, 13.17, "", "", "", 3.8, 77.02, 0.778}, 
 {"ATG", "North America", "Antigua and Barbuda", "2021-02-26", 701., 0., 
  21.857, 14., 0., 0.571, 7158.32, 0., 223.196, 142.962, 0., 5.835, 1.11, "", 
  "", "", "", "", "", "", "", "", "", "", "", "", "", "", "", "", "", "", "", 
  "", 895., "", "", "", 9139., "", 97928., 231.845, 32.1, 6.933, 4.631, 
  21490.943, "", 191.511, 13.17, "", "", "", 3.8, 77.02, 0.778}, 
 {"ATG", "North America", "Antigua and Barbuda", "2021-02-27", 726., 25., 
  18.286, 14., 0., 0.429, 7413.61, 255.29, 186.726, 142.962, 0., 4.376, 1.1, 
  "", "", "", "", "", "", "", "", "", "", "", "", "", "", "", "", "", "", "", 
  "", "", 895., "", "", "", 9139., "", 97928., 231.845, 32.1, 6.933, 4.631, 
  21490.943, "", 191.511, 13.17, "", "", "", 3.8, 77.02, 0.778}, 
 {"ATG", "North America", "Antigua and Barbuda", "2021-02-28", 730., 4., 
  18.857, 14., 0., 0.143, 7454.456, 40.846, 192.561, 142.962, 0., 1.459, 
  1.08, "", "", "", "", "", "", "", "", "", "", "", "", "", "", "", "", "", 
  "", "", "", "", 895., "", "", "", 9139., "", 97928., 231.845, 32.1, 6.933, 
  4.631, 21490.943, "", 191.511, 13.17, "", "", "", 3.8, 77.02, 0.778}, 
 {"ATG", "North America", "Antigua and Barbuda", "2021-03-01", 769., 39., 
  22.143, 14., 0., 0., 7852.708, 398.252, 226.114, 142.962, 0., 0., 1.07, "", 
  "", "", "", "", "", "", "", "", "", "", "", "", "", "", "", "", "", "", "", 
  "", 895., "", "", "", 9139., "", 97928., 231.845, 32.1, 6.933, 4.631, 
  21490.943, "", 191.511, 13.17, "", "", "", 3.8, 77.02, 0.778}, 
 {"ATG", "North America", "Antigua and Barbuda", "2021-03-02", 769., 0., 19., 
  14., 0., 0., 7852.708, 0., 194.02, 142.962, 0., 0., 1.06, "", "", "", "", 
  "", "", "", "", "", "", "", "", "", "", "", "", "", "", "", "", "", 895., 
  "", "", "", 9139., "", 97928., 231.845, 32.1, 6.933, 4.631, 21490.943, "", 
  191.511, 13.17, "", "", "", 3.8, 77.02, 0.778}, 
 {"ATG", "North America", "Antigua and Barbuda", "2021-03-03", 769., 0., 
  17.571, 19., 5., 0.714, 7852.708, 0., 179.432, 194.02, 51.058, 7.294, 1.05, 
  "", "", "", "", "", "", "", "", "", "", "", "", "", "", "", "", "", "", "", 
  "", "", 895., "", "", "", 9139., "", 97928., 231.845, 32.1, 6.933, 4.631, 
  21490.943, "", 191.511, 13.17, "", "", "", 3.8, 77.02, 0.778}, 
 {"ATG", "North America", "Antigua and Barbuda", "2021-03-04", 813., 44., 
  16., 21., 2., 1., 8302.018, 449.31, 163.385, 214.443, 20.423, 10.212, 1.04, 
  "", "", "", "", "", "", "", "", "", "", "", "", "", "", "", "", "", "", "", 
  "", "", 895., "", "", "", 9139., "", 97928., 231.845, 32.1, 6.933, 4.631, 
  21490.943, "", 191.511, 13.17, "", "", "", 3.8, 77.02, 0.778}, 
 {"ATG", "North America", "Antigua and Barbuda", "2021-03-05", 813., 0., 16., 
  21., 0., 1., 8302.018, 0., 163.385, 214.443, 0., 10.212, 1.03, "", "", "", 
  "", "", "", "", "", "", "", "", "", "", "", "", "", "", "", "", "", "", 
  895., "", "", "", 9139., "", 97928., 231.845, 32.1, 6.933, 4.631, 
  21490.943, "", 191.511, 13.17, "", "", "", 3.8, 77.02, 0.778}, 
 {"ATG", "North America", "Antigua and Barbuda", "2021-03-06", 813., 0., 
  12.429, 21., 0., 1., 8302.018, 0., 126.915, 214.443, 0., 10.212, 1.03, "", 
  "", "", "", "", "", "", "", "", "", "", "", "", "", "", "", "", "", "", "", 
  "", 895., "", "", "", 9139., "", 97928., 231.845, 32.1, 6.933, 4.631, 
  21490.943, "", 191.511, 13.17, "", "", "", 3.8, 77.02, 0.778}, 
 {"ATG", "North America", "Antigua and Barbuda", "2021-03-07", 848., 35., 
  16.857, 21., 0., 1., 8659.423, 357.405, 172.138, 214.443, 0., 10.212, 1.03, 
  "", "", "", "", "", "", "", "", "", "", "", "", "", "", "", "", "", "", "", 
  "", "", 895., "", "", "", 9139., "", 97928., 231.845, 32.1, 6.933, 4.631, 
  21490.943, "", 191.511, 13.17, "", "", "", 3.8, 77.02, 0.778}, 
 {"ATG", "North America", "Antigua and Barbuda", "2021-03-08", 848., 0., 
  11.286, 21., 0., 1., 8659.423, 0., 115.245, 214.443, 0., 10.212, 1.02, "", 
  "", "", "", "", "", "", "", "", "", "", "", "", "", "", "", "", "", "", "", 
  "", 895., "", "", "", 9139., "", 97928., 231.845, 32.1, 6.933, 4.631, 
  21490.943, "", 191.511, 13.17, "", "", "", 3.8, 77.02, 0.778}, 
 {"ATG", "North America", "Antigua and Barbuda", "2021-03-09", 862., 14., 
  13.286, 22., 1., 1.143, 8802.385, 142.962, 135.668, 224.655, 10.212, 11.67, 
  1.01, "", "", "", "", "", "", "", "", "", "", "", "", "", "", "", "", "", 
  "", "", "", "", 895., "", "", "", 9139., "", 97928., 231.845, 32.1, 6.933, 
  4.631, 21490.943, "", 191.511, 13.17, "", "", "", 3.8, 77.02, 0.778}, 
 {"ATG", "North America", "Antigua and Barbuda", "2021-03-10", 882., 20., 
  16.143, 23., 1., 0.571, 9006.617, 204.232, 164.844, 234.866, 10.212, 5.835, 
  1.01, "", "", "", "", "", "", "", "", "", "", "", "", "", "", "", "", "", 
  "", "", "", "", 895., "", "", "", 9139., "", 97928., 231.845, 32.1, 6.933, 
  4.631, 21490.943, "", 191.511, 13.17, "", "", "", 3.8, 77.02, 0.778}, 
 {"ATG", "North America", "Antigua and Barbuda", "2021-03-11", 882., 0., 
  9.857, 23., 0., 0.286, 9006.617, 0., 100.657, 234.866, 0., 2.918, 1., "", 
  "", "", "", "", "", "", "", "", "", "", "", "", "", "", "", "", "", "", "", 
  "", 895., "", "", "", 9139., "", 97928., 231.845, 32.1, 6.933, 4.631, 
  21490.943, "", 191.511, 13.17, "", "", "", 3.8, 77.02, 0.778}, 
 {"ATG", "North America", "Antigua and Barbuda", "2021-03-12", 945., 63., 
  18.857, 25., 2., 0.571, 9649.947, 643.33, 192.561, 255.29, 20.423, 5.835, 
  1., "", "", "", "", "", "", "", "", "", "", "", "", "", "", "", "", "", "", 
  "", "", "", 895., "", "", "", 9139., "", 97928., 231.845, 32.1, 6.933, 
  4.631, 21490.943, "", 191.511, 13.17, "", "", "", 3.8, 77.02, 0.778}, 
 {"ATG", "North America", "Antigua and Barbuda", "2021-03-13", 962., 17., 
  21.286, 27., 2., 0.857, 9823.544, 173.597, 217.361, 275.713, 20.423, 8.753, 
  0.98, "", "", "", "", "", "", "", "", "", "", "", "", "", "", "", "", "", 
  "", "", "", "", 895., "", "", "", 9139., "", 97928., 231.845, 32.1, 6.933, 
  4.631, 21490.943, "", 191.511, 13.17, "", "", "", 3.8, 77.02, 0.778}, 
 {"ATG", "North America", "Antigua and Barbuda", "2021-03-14", 963., 1., 
  16.429, 27., 0., 0.857, 9833.755, 10.212, 167.762, 275.713, 0., 8.753, 
  0.97, "", "", "", "", "", "", "", "", "", "", "", "", "", "", "", "", "", 
  "", "", "", "", 895., "", "", "", 9139., "", 97928., 231.845, 32.1, 6.933, 
  4.631, 21490.943, "", 191.511, 13.17, "", "", "", 3.8, 77.02, 0.778}, 
 {"ATG", "North America", "Antigua and Barbuda", "2021-03-15", 963., 0., 
  16.429, 27., 0., 0.857, 9833.755, 0., 167.762, 275.713, 0., 8.753, 0.95, 
  "", "", "", "", "", "", "", "", "", "", "", "", "", "", "", "", "", 24164., 
  24164., "", "", 895., 24.68, 24.68, "", 9139., "", 97928., 231.845, 32.1, 
  6.933, 4.631, 21490.943, "", 191.511, 13.17, "", "", "", 3.8, 77.02, 
  0.778}, {"ATG", "North America", "Antigua and Barbuda", "2021-03-16", 992., 
  29., 18.571, 27., 0., 0.714, 10129.891, 296.136, 189.644, 275.713, 0., 
  7.294, 0.94, "", "", "", "", "", "", "", "", "", "", "", "", "", "", "", 
  "", "", "", "", "", "", 821., "", "", "", 8384., "", 97928., 231.845, 32.1, 
  6.933, 4.631, 21490.943, "", 191.511, 13.17, "", "", "", 3.8, 77.02, 
  0.778}, {"ATG", "North America", "Antigua and Barbuda", "2021-03-17", 992., 
  0., 15.714, 27., 0., 0.571, 10129.891, 0., 160.468, 275.713, 0., 5.835, 
  0.93, "", "", "", "", "", "", "", "", "", "", "", "", "", "", "", "", "", 
  "", "", "", "", 747., "", "", "", 7628., "", 97928., 231.845, 32.1, 6.933, 
  4.631, 21490.943, "", 191.511, 13.17, "", "", "", 3.8, 77.02, 0.778}, 
 {"ATG", "North America", "Antigua and Barbuda", "2021-03-18", 1008., 16., 
  18., 27., 0., 0.571, 10293.277, 163.385, 183.809, 275.713, 0., 5.835, 0.92, 
  "", "", "", "", "", "", "", "", "", "", "", "", "", "", "", "", "", "", "", 
  "", "", 674., "", "", "", 6883., "", 97928., 231.845, 32.1, 6.933, 4.631, 
  21490.943, "", 191.511, 13.17, "", "", "", 3.8, 77.02, 0.778}, 
 {"ATG", "North America", "Antigua and Barbuda", "2021-03-19", 1011., 3., 
  9.429, 27., 0., 0.286, 10323.911, 30.635, 96.281, 275.713, 0., 2.918, 0.91, 
  "", "", "", "", "", "", "", "", "", "", "", "", "", "", "", "", "", 25677., 
  25677., "", "", 600., 26.22, 26.22, "", 6127., "", 97928., 231.845, 32.1, 
  6.933, 4.631, 21490.943, "", 191.511, 13.17, "", "", "", 3.8, 77.02, 
  0.778}, {"ATG", "North America", "Antigua and Barbuda", "2021-03-20", 
  1033., 22., 10.143, 28., 1., 0.143, 10548.566, 224.655, 103.575, 285.924, 
  10.212, 1.459, 0.9, "", "", "", "", "", "", "", "", "", "", "", "", "", "", 
  "", "", "", "", "", "", "", 490., "", "", "", 5004., "", 97928., 231.845, 
  32.1, 6.933, 4.631, 21490.943, "", 191.511, 13.17, "", "", "", 3.8, 77.02, 
  0.778}, {"ATG", "North America", "Antigua and Barbuda", "2021-03-21", 
  1033., 0., 10., 28., 0., 0.143, 10548.566, 0., 102.116, 285.924, 0., 1.459, 
  0.9, "", "", "", "", "", "", "", "", "", "", "", "", "", "", "", "", "", 
  "", "", "", "", 380., "", "", "", 3880., "", 97928., 231.845, 32.1, 6.933, 
  4.631, 21490.943, "", 191.511, 13.17, "", "", "", 3.8, 77.02, 0.778}, 
 {"ATG", "North America", "Antigua and Barbuda", "2021-03-22", 1072., 39., 
  15.571, 28., 0., 0.143, 10946.818, 398.252, 159.009, 285.924, 0., 1.459, 
  0.89, "", "", "", "", "", "", "", "", "", "", "", "", "", "", "", "", "", 
  "", "", "", "", 270., "", "", "", 2757., "", 97928., 231.845, 32.1, 6.933, 
  4.631, 21490.943, "", 191.511, 13.17, "", "", "", 3.8, 77.02, 0.778}, 
 {"ATG", "North America", "Antigua and Barbuda", "2021-03-23", 1080., 8., 
  12.571, 28., 0., 0.143, 11028.511, 81.693, 128.374, 285.924, 0., 1.459, 
  0.87, "", "", "", "", "", "", "", "", "", "", "", "", "", "", "", "", "", 
  "", "", "", "", 233., "", "", "", 2379., "", 97928., 231.845, 32.1, 6.933, 
  4.631, 21490.943, "", 191.511, 13.17, "", "", "", 3.8, 77.02, 0.778}, 
 {"ATG", "North America", "Antigua and Barbuda", "2021-03-24", 1080., 0., 
  12.571, 28., 0., 0.143, 11028.511, 0., 128.374, 285.924, 0., 1.459, 0.85, 
  "", "", "", "", "", "", "", "", "", "", "", "", "", "", "", "", "", "", "", 
  "", "", 197., "", "", "", 2012., "", 97928., 231.845, 32.1, 6.933, 4.631, 
  21490.943, "", 191.511, 13.17, "", "", "", 3.8, 77.02, 0.778}, 
 {"ATG", "North America", "Antigua and Barbuda", "2021-03-25", 1103., 23., 
  13.571, 28., 0., 0.143, 11263.377, 234.866, 138.586, 285.924, 0., 1.459, 
  0.84, "", "", "", "", "", "", "", "", "", "", "", "", "", "", "", "", "", 
  26424., 26424., "", "", 161., 26.98, 26.98, "", 1644., "", 97928., 231.845, 
  32.1, 6.933, 4.631, 21490.943, "", 191.511, 13.17, "", "", "", 3.8, 77.02, 
  0.778}, {"ATG", "North America", "Antigua and Barbuda", "2021-03-26", 
  1122., 19., 15.857, 28., 0., 0.143, 11457.397, 194.02, 161.927, 285.924, 
  0., 1.459, 0.82, "", "", "", "", "", "", "", "", "", "", "", "", "", "", 
  "", "", "", "", "", "", "", 117., "", "", "", 1195., "", 97928., 231.845, 
  32.1, 6.933, 4.631, 21490.943, "", 191.511, 13.17, "", "", "", 3.8, 77.02, 
  0.778}, {"ATG", "North America", "Antigua and Barbuda", "2021-03-27", 
  1122., 0., 12.714, 28., 0., 0., 11457.397, 0., 129.833, 285.924, 0., 0., 
  0.81, "", "", "", "", "", "", "", "", "", "", "", "", "", "", "", "", "", 
  "", "", "", "", 109., "", "", "", 1113., "", 97928., 231.845, 32.1, 6.933, 
  4.631, 21490.943, "", 191.511, 13.17, "", "", "", 3.8, 77.02, 0.778}, 
 {"ATG", "North America", "Antigua and Barbuda", "2021-03-28", 1128., 6., 
  13.571, 28., 0., 0., 11518.667, 61.27, 138.586, 285.924, 0., 0., 0.79, "", 
  "", "", "", "", "", "", "", "", "", "", "", "", "", "", "", "", "", "", "", 
  "", 101., "", "", "", 1031., "", 97928., 231.845, 32.1, 6.933, 4.631, 
  21490.943, "", 191.511, 13.17, "", "", "", 3.8, 77.02, 0.778}, 
 {"ATG", "North America", "Antigua and Barbuda", "2021-03-29", 1136., 8., 
  9.143, 28., 0., 0., 11600.359, 81.693, 93.363, 285.924, 0., 0., 0.78, "", 
  "", "", "", "", "", "", "", "", "", "", "", "", "", "", "", "", "", "", "", 
  "", 93., "", "", "", 950., "", 97928., 231.845, 32.1, 6.933, 4.631, 
  21490.943, "", 191.511, 13.17, "", "", "", 3.8, 77.02, 0.778}, 
 {"ATG", "North America", "Antigua and Barbuda", "2021-03-30", 1136., 0., 8., 
  28., 0., 0., 11600.359, 0., 81.693, 285.924, 0., 0., 0.77, "", "", "", "", 
  "", "", "", "", "", "", "", "", "", "", "", "", "", "", "", "", "", 85., 
  "", "", "", 868., "", 97928., 231.845, 32.1, 6.933, 4.631, 21490.943, "", 
  191.511, 13.17, "", "", "", 3.8, 77.02, 0.778}, 
 {"ATG", "North America", "Antigua and Barbuda", "2021-03-31", 1136., 0., 8., 
  28., 0., 0., 11600.359, 0., 81.693, 285.924, 0., 0., 0.76, "", "", "", "", 
  "", "", "", "", "", "", "", "", "", "", "", "", "", 26836., 26836., "", "", 
  77., 27.4, 27.4, "", 786., "", 97928., 231.845, 32.1, 6.933, 4.631, 
  21490.943, "", 191.511, 13.17, "", "", "", 3.8, 77.02, 0.778}, 
 {"ATG", "North America", "Antigua and Barbuda", "2021-04-01", 1147., 11., 
  6.286, 28., 0., 0., 11712.687, 112.327, 64.187, 285.924, 0., 0., 0.75, "", 
  "", "", "", "", "", "", "", "", "", "", "", "", "", "", "", "", "", "", "", 
  "", 68., "", "", "", 694., "", 97928., 231.845, 32.1, 6.933, 4.631, 
  21490.943, "", 191.511, 13.17, "", "", "", 3.8, 77.02, 0.778}, 
 {"ATG", "North America", "Antigua and Barbuda", "2021-04-02", 1152., 5., 
  4.286, 28., 0., 0., 11763.745, 51.058, 43.764, 285.924, 0., 0., 0.74, "", 
  "", "", "", "", "", "", "", "", "", "", "", "", "", "", "", "", "", "", "", 
  "", 68., "", "", "", 694., "", 97928., 231.845, 32.1, 6.933, 4.631, 
  21490.943, "", 191.511, 13.17, "", "", "", 3.8, 77.02, 0.778}, 
 {"ATG", "North America", "Antigua and Barbuda", "2021-04-03", 1170., 18., 
  6.857, 28., 0., 0., 11947.553, 183.809, 70.022, 285.924, 0., 0., 0.74, "", 
  "", "", "", "", "", "", "", "", "", "", "", "", "", "", "", "", 27032., 
  27032., "", "", 67., 27.6, 27.6, "", 684., "", 97928., 231.845, 32.1, 
  6.933, 4.631, 21490.943, "", 191.511, 13.17, "", "", "", 3.8, 77.02, 
  0.778}, {"ATG", "North America", "Antigua and Barbuda", "2021-04-04", 
  1170., 0., 6., 28., 0., 0., 11947.553, 0., 61.27, 285.924, 0., 0., 0.73, 
  "", "", "", "", "", "", "", "", "", "", "", "", "", "", "", "", "", "", "", 
  "", "", 65., "", "", "", 664., "", 97928., 231.845, 32.1, 6.933, 4.631, 
  21490.943, "", 191.511, 13.17, "", "", "", 3.8, 77.02, 0.778}, 
 {"ATG", "North America", "Antigua and Barbuda", "2021-04-05", 1173., 3., 
  5.286, 29., 1., 0.143, 11978.188, 30.635, 53.976, 296.136, 10.212, 1.459, 
  0.72, "", "", "", "", "", "", "", "", "", "", "", "", "", "", "", "", "", 
  "", "", "", "", 62., "", "", "", 633., "", 97928., 231.845, 32.1, 6.933, 
  4.631, 21490.943, "", 191.511, 13.17, "", "", "", 3.8, 77.02, 0.778}, 
 {"ATG", "North America", "Antigua and Barbuda", "2021-04-06", 1173., 0., 
  5.286, 29., 0., 0.143, 11978.188, 0., 53.976, 296.136, 0., 1.459, 0.71, "", 
  "", "", "", "", "", "", "", "", "", "", "", "", "", "", "", "", "", "", "", 
  "", 60., "", "", "", 613., "", 97928., 231.845, 32.1, 6.933, 4.631, 
  21490.943, "", 191.511, 13.17, "", "", "", 3.8, 77.02, 0.778}, 
 {"ATG", "North America", "Antigua and Barbuda", "2021-04-07", 1177., 4., 
  5.857, 29., 0., 0.143, 12019.034, 40.846, 59.811, 296.136, 0., 1.459, 0.7, 
  "", "", "", "", "", "", "", "", "", "", "", "", "", "", "", "", "", "", "", 
  "", "", 57., "", "", "", 582., "", 97928., 231.845, 32.1, 6.933, 4.631, 
  21490.943, "", 191.511, 13.17, "", "", "", 3.8, 77.02, 0.778}, 
 {"ATG", "North America", "Antigua and Barbuda", "2021-04-08", 1180., 3., 
  4.714, 29., 0., 0.143, 12049.669, 30.635, 48.14, 296.136, 0., 1.459, 0.7, 
  "", "", "", "", "", "", "", "", "", "", "", "", "", "", "", "", "", "", "", 
  "", "", 55., "", "", "", 562., "", 97928., 231.845, 32.1, 6.933, 4.631, 
  21490.943, "", 191.511, 13.17, "", "", "", 3.8, 77.02, 0.778}, 
 {"ATG", "North America", "Antigua and Barbuda", "2021-04-09", 1182., 2., 
  4.286, 30., 1., 0.286, 12070.092, 20.423, 43.764, 306.348, 10.212, 2.918, 
  0.69, "", "", "", "", "", "", "", "", "", "", "", "", "", "", "", "", "", 
  "", "", "", "", 53., "", "", "", 541., "", 97928., 231.845, 32.1, 6.933, 
  4.631, 21490.943, "", 191.511, 13.17, "", "", "", 3.8, 77.02, 0.778}, 
 {"ATG", "North America", "Antigua and Barbuda", "2021-04-10", 1197., 15., 
  3.857, 30., 0., 0.286, 12223.266, 153.174, 39.388, 306.348, 0., 2.918, 
  0.69, "", "", "", "", "", "", "", "", "", "", "", "", "", "", "", "", "", 
  "", "", "", "", 51., "", "", "", 521., "", 97928., 231.845, 32.1, 6.933, 
  4.631, 21490.943, "", 191.511, 13.17, "", "", "", 3.8, 77.02, 0.778}, 
 {"ATG", "North America", "Antigua and Barbuda", "2021-04-11", 1198., 1., 4., 
  30., 0., 0.286, 12233.478, 10.212, 40.846, 306.348, 0., 2.918, 0.68, "", 
  "", "", "", "", "", "", "", "", "", "", "", "", "", "", "", "", "", "", "", 
  "", 51., "", "", "", 521., "", 97928., 231.845, 32.1, 6.933, 4.631, 
  21490.943, "", 191.511, 13.17, "", "", "", 3.8, 77.02, 0.778}, 
 {"ATG", "North America", "Antigua and Barbuda", "2021-04-12", 1198., 0., 
  3.571, 30., 0., 0.143, 12233.478, 0., 36.47, 306.348, 0., 1.459, 0.67, "", 
  "", "", "", "", "", "", "", "", "", "", "", "", "", "", "", "", "", "", "", 
  "", 51., "", "", "", 521., "", 97928., 231.845, 32.1, 6.933, 4.631, 
  21490.943, "", 191.511, 13.17, "", "", "", 3.8, 77.02, 0.778}, 
 {"ATG", "North America", "Antigua and Barbuda", "2021-04-13", 1201., 3., 4., 
  31., 1., 0.286, 12264.112, 30.635, 40.846, 316.559, 10.212, 2.918, 0.66, 
  "", "", "", "", "", "", "", "", "", "", "", "", "", "", "", "", "", "", "", 
  "", "", 51., "", "", "", 521., "", 97928., 231.845, 32.1, 6.933, 4.631, 
  21490.943, "", 191.511, 13.17, "", "", "", 3.8, 77.02, 0.778}, 
 {"ATG", "North America", "Antigua and Barbuda", "2021-04-14", 1201., 0., 
  3.429, 31., 0., 0.286, 12264.112, 0., 35.011, 316.559, 0., 2.918, 0.65, "", 
  "", "", "", "", "", "", "", "", "", "", "", "", "", "", "", "", 27592., 
  27592., "", "", 51., 28.18, 28.18, "", 521., "", 97928., 231.845, 32.1, 
  6.933, 4.631, 21490.943, "", 191.511, 13.17, "", "", "", 3.8, 77.02, 
  0.778}, {"ATG", "North America", "Antigua and Barbuda", "2021-04-15", 
  1209., 8., 4.143, 31., 0., 0.286, 12345.805, 81.693, 42.305, 316.559, 0., 
  2.918, 0.65, "", "", "", "", "", "", "", "", "", "", "", "", "", "", "", 
  "", "", "", "", "", "", 102., "", "", "", 1042., "", 97928., 231.845, 32.1, 
  6.933, 4.631, 21490.943, "", 191.511, 13.17, "", "", "", 3.8, 77.02, 
  0.778}, {"ATG", "North America", "Antigua and Barbuda", "2021-04-16", 
  1213., 4., 4.429, 31., 0., 0.143, 12386.651, 40.846, 45.223, 316.559, 0., 
  1.459, 0.64, "", "", "", "", "", "", "", "", "", "", "", "", "", "", "", 
  "", "", 28414., 28414., "", "", 154., 29.02, 29.02, "", 1573., "", 97928., 
  231.845, 32.1, 6.933, 4.631, 21490.943, "", 191.511, 13.17, "", "", "", 
  3.8, 77.02, 0.778}, {"ATG", "North America", "Antigua and Barbuda", 
  "2021-04-17", 1216., 3., 2.714, 31., 0., 0.143, 12417.286, 30.635, 27.717, 
  316.559, 0., 1.459, 0.62, "", "", "", "", "", "", "", "", "", "", "", "", 
  "", "", "", "", "", 28639., 28639., "", 225., 179., 29.24, 29.24, "", 
  1828., "", 97928., 231.845, 32.1, 6.933, 4.631, 21490.943, "", 191.511, 
  13.17, "", "", "", 3.8, 77.02, 0.778}, {"ATG", "North America", 
  "Antigua and Barbuda", "2021-04-18", 1216., 0., 2.571, 31., 0., 0.143, 
  12417.286, 0., 26.258, 316.559, 0., 1.459, 0.61, "", "", "", "", "", "", 
  "", "", "", "", "", "", "", "", "", "", "", "", "", "", "", 203., "", "", 
  "", 2073., "", 97928., 231.845, 32.1, 6.933, 4.631, 21490.943, "", 191.511, 
  13.17, "", "", "", 3.8, 77.02, 0.778}, {"ATG", "North America", 
  "Antigua and Barbuda", "2021-04-19", 1217., 1., 2.714, 31., 0., 0.143, 
  12427.498, 10.212, 27.717, 316.559, 0., 1.459, 0.6, "", "", "", "", "", "", 
  "", "", "", "", "", "", "", "", "", "", "", "", "", "", "", 228., "", "", 
  "", 2328., "", 97928., 231.845, 32.1, 6.933, 4.631, 21490.943, "", 191.511, 
  13.17, "", "", "", 3.8, 77.02, 0.778}, {"ATG", "North America", 
  "Antigua and Barbuda", "2021-04-20", 1217., 0., 2.286, 31., 0., 0., 
  12427.498, 0., 23.341, 316.559, 0., 0., 0.59, "", "", "", "", "", "", "", 
  "", "", "", "", "", "", "", "", "", "", "", "", "", "", 252., "", "", "", 
  2573., "", 97928., 231.845, 32.1, 6.933, 4.631, 21490.943, "", 191.511, 
  13.17, "", "", "", 3.8, 77.02, 0.778}, {"ATG", "North America", 
  "Antigua and Barbuda", "2021-04-21", 1217., 0., 2.286, 31., 0., 0., 
  12427.498, 0., 23.341, 316.559, 0., 0., 0.59, "", "", "", "", "", "", "", 
  "", "", "", "", "", "", "", "", "", "", "", "", "", "", 277., "", "", "", 
  2829., "", 97928., 231.845, 32.1, 6.933, 4.631, 21490.943, "", 191.511, 
  13.17, "", "", "", 3.8, 77.02, 0.778}, {"ATG", "North America", 
  "Antigua and Barbuda", "2021-04-22", 1217., 0., 1.143, 31., 0., 0., 
  12427.498, 0., 11.67, 316.559, 0., 0., 0.59, "", "", "", "", "", "", "", 
  "", "", "", "", "", "", "", "", "", "", 29754., 29754., "", "", 250., 
  30.38, 30.38, "", 2553., "", 97928., 231.845, 32.1, 6.933, 4.631, 
  21490.943, "", 191.511, 13.17, "", "", "", 3.8, 77.02, 0.778}, 
 {"ATG", "North America", "Antigua and Barbuda", "2021-04-23", 1222., 5., 
  1.286, 31., 0., 0., 12478.556, 51.058, 13.129, 316.559, 0., 0., 0.59, "", 
  "", "", "", "", "", "", "", "", "", "", "", "", "", "", "", "", "", "", "", 
  "", 204., "", "", "", 2083., "", 97928., 231.845, 32.1, 6.933, 4.631, 
  21490.943, "", 191.511, 13.17, "", "", "", 3.8, 77.02, 0.778}, 
 {"ATG", "North America", "Antigua and Barbuda", "2021-04-24", 1227., 5., 
  1.571, 31., 0., 0., 12529.614, 51.058, 16.047, 316.559, 0., 0., 0.58, "", 
  "", "", "", "", "", "", "", "", "", "", "", "", "", "", "", "", "", "", "", 
  "", 185., "", "", "", 1889., "", 97928., 231.845, 32.1, 6.933, 4.631, 
  21490.943, "", 191.511, 13.17, "", "", "", 3.8, 77.02, 0.778}, 
 {"ATG", "North America", "Antigua and Barbuda", "2021-04-25", 1227., 0., 
  1.571, 31., 0., 0., 12529.614, 0., 16.047, 316.559, 0., 0., 0.57, "", "", 
  "", "", "", "", "", "", "", "", "", "", "", "", "", "", "", "", "", "", "", 
  165., "", "", "", 1685., "", 97928., 231.845, 32.1, 6.933, 4.631, 
  21490.943, "", 191.511, 13.17, "", "", "", 3.8, 77.02, 0.778}, 
 {"ATG", "North America", "Antigua and Barbuda", "2021-04-26", 1228., 1., 
  1.571, 32., 1., 0.143, 12539.825, 10.212, 16.047, 326.771, 10.212, 1.459, 
  0.55, "", "", "", "", "", "", "", "", "", "", "", "", "", "", "", "", "", 
  "", "", "", "", 146., "", "", "", 1491., "", 97928., 231.845, 32.1, 6.933, 
  4.631, 21490.943, "", 191.511, 13.17, "", "", "", 3.8, 77.02, 0.778}, 
 {"ATG", "North America", "Antigua and Barbuda", "2021-04-27", 1232., 4., 
  2.143, 32., 0., 0.143, 12580.672, 40.846, 21.882, 326.771, 0., 1.459, 0.54, 
  "", "", "", "", "", "", "", "", "", "", "", "", "", "", "", "", "", "", "", 
  "", "", 127., "", "", "", 1297., "", 97928., 231.845, 32.1, 6.933, 4.631, 
  21490.943, "", 191.511, 13.17, "", "", "", 3.8, 77.02, 0.778}, 
 {"ATG", "North America", "Antigua and Barbuda", "2021-04-28", 1232., 0., 
  2.143, 32., 0., 0.143, 12580.672, 0., 21.882, 326.771, 0., 1.459, 0.52, "", 
  "", "", "", "", "", "", "", "", "", "", "", "", "", "", "", "", "", "", "", 
  "", 108., "", "", "", 1103., "", 97928., 231.845, 32.1, 6.933, 4.631, 
  21490.943, "", 191.511, 13.17, "", "", "", 3.8, 77.02, 0.778}, 
 {"ATG", "North America", "Antigua and Barbuda", "2021-04-29", 1232., 0., 
  2.143, 32., 0., 0.143, 12580.672, 0., 21.882, 326.771, 0., 1.459, 0.5, "", 
  "", "", "", "", "", "", "", "", "", "", "", "", "", "", "", "", "", "", "", 
  "", 89., "", "", "", 909., "", 97928., 231.845, 32.1, 6.933, 4.631, 
  21490.943, "", 191.511, 13.17, "", "", "", 3.8, 77.02, 0.778}, 
 {"ATG", "North America", "Antigua and Barbuda", "2021-04-30", 1232., 0., 
  1.429, 32., 0., 0.143, 12580.672, 0., 14.588, 326.771, 0., 1.459, 0.48, "", 
  "", "", "", "", "", "", "", "", "", "", "", "", "", "", "", "", "", "", "", 
  "", 89., "", "", "", 909., "", 97928., 231.845, 32.1, 6.933, 4.631, 
  21490.943, "", 191.511, 13.17, "", "", "", 3.8, 77.02, 0.778}, 
 {"ATG", "North America", "Antigua and Barbuda", "2021-05-01", 1232., 0., 
  0.714, 32., 0., 0.143, 12580.672, 0., 7.294, 326.771, 0., 1.459, 0.47, "", 
  "", "", "", "", "", "", "", "", "", "", "", "", "", "", "", "", "", "", "", 
  "", 89., "", "", "", 909., "", 97928., 231.845, 32.1, 6.933, 4.631, 
  21490.943, "", 191.511, 13.17, "", "", "", 3.8, 77.02, 0.778}, 
 {"ATG", "North America", "Antigua and Barbuda", "2021-05-02", 1232., 0., 
  0.714, 32., 0., 0.143, 12580.672, 0., 7.294, 326.771, 0., 1.459, 0.46, "", 
  "", "", "", "", "", "", "", "", "", "", "", "", "", "", "", "", "", "", "", 
  "", 89., "", "", "", 909., "", 97928., 231.845, 32.1, 6.933, 4.631, 
  21490.943, "", 191.511, 13.17, "", "", "", 3.8, 77.02, 0.778}, 
 {"ATG", "North America", "Antigua and Barbuda", "2021-05-03", 1232., 0., 
  0.571, 32., 0., 0., 12580.672, 0., 5.835, 326.771, 0., 0., 0.46, "", "", 
  "", "", "", "", "", "", "", "", "", "", "", "", "", "", "", "", "", "", "", 
  89., "", "", "", 909., "", 97928., 231.845, 32.1, 6.933, 4.631, 21490.943, 
  "", 191.511, 13.17, "", "", "", 3.8, 77.02, 0.778}, 
 {"ATG", "North America", "Antigua and Barbuda", "2021-05-04", 1232., 0., 0., 
  32., 0., 0., 12580.672, 0., 0., 326.771, 0., 0., 0.45, "", "", "", "", "", 
  "", "", "", "", "", "", "", "", "", "", "", "", "", "", "", "", 89., "", 
  "", "", 909., "", 97928., 231.845, 32.1, 6.933, 4.631, 21490.943, "", 
  191.511, 13.17, "", "", "", 3.8, 77.02, 0.778}, 
 {"ATG", "North America", "Antigua and Barbuda", "2021-05-05", 1232., 0., 0., 
  32., 0., 0., 12580.672, 0., 0., 326.771, 0., 0., 0.45, "", "", "", "", "", 
  "", "", "", "", "", "", "", "", "", "", "", "", "", "", "", "", 89., "", 
  "", "", 909., "", 97928., 231.845, 32.1, 6.933, 4.631, 21490.943, "", 
  191.511, 13.17, "", "", "", 3.8, 77.02, 0.778}, 
 {"ATG", "North America", "Antigua and Barbuda", "2021-05-06", 1232., 0., 0., 
  32., 0., 0., 12580.672, 0., 0., 326.771, 0., 0., 0.45, "", "", "", "", "", 
  "", "", "", "", "", "", "", "", "", "", "", "", "", "", "", "", 89., "", 
  "", "", 909., "", 97928., 231.845, 32.1, 6.933, 4.631, 21490.943, "", 
  191.511, 13.17, "", "", "", 3.8, 77.02, 0.778}, 
 {"ATG", "North America", "Antigua and Barbuda", "2021-05-07", 1232., 0., 0., 
  32., 0., 0., 12580.672, 0., 0., 326.771, 0., 0., 0.45, "", "", "", "", "", 
  "", "", "", "", "", "", "", "", "", "", "", "", 31085., 31085., "", "", 
  89., 31.74, 31.74, "", 909., "", 97928., 231.845, 32.1, 6.933, 4.631, 
  21490.943, "", 191.511, 13.17, "", "", "", 3.8, 77.02, 0.778}, 
 {"ATG", "North America", "Antigua and Barbuda", "2021-05-08", 1232., 0., 0., 
  32., 0., 0., 12580.672, 0., 0., 326.771, 0., 0., 0.45, "", "", "", "", "", 
  "", "", "", "", "", "", "", "", "", "", "", "", "", "", "", "", 82., "", 
  "", "", 837., "", 97928., 231.845, 32.1, 6.933, 4.631, 21490.943, "", 
  191.511, 13.17, "", "", "", 3.8, 77.02, 0.778}, 
 {"ATG", "North America", "Antigua and Barbuda", "2021-05-09", 1231., -1., 
  -0.143, 32., 0., 0., 12570.46, -10.212, -1.459, 326.771, 0., 0., 0.46, "", 
  "", "", "", "", "", "", "", "", "", "", "", "", "", "", "", "", "", "", "", 
  "", 76., "", "", "", 776., "", 97928., 231.845, 32.1, 6.933, 4.631, 
  21490.943, "", 191.511, 13.17, "", "", "", 3.8, 77.02, 0.778}, 
 {"ATG", "North America", "Antigua and Barbuda", "2021-05-10", 1237., 6., 
  0.714, 32., 0., 0., 12631.729, 61.27, 7.294, 326.771, 0., 0., 0.47, "", "", 
  "", "", "", "", "", "", "", "", "", "", "", "", "", "", "", "", "", "", "", 
  70., "", "", "", 715., "", 97928., 231.845, 32.1, 6.933, 4.631, 21490.943, 
  "", 191.511, 13.17, "", "", "", 3.8, 77.02, 0.778}, 
 {"ATG", "North America", "Antigua and Barbuda", "2021-05-11", 1238., 1., 
  0.857, 32., 0., 0., 12641.941, 10.212, 8.753, 326.771, 0., 0., 0.48, "", 
  "", "", "", "", "", "", "", "", "", "", "", "", "", "", "", "", 31262., 
  31262., "", "", 63., 31.92, 31.92, "", 643., "", 97928., 231.845, 32.1, 
  6.933, 4.631, 21490.943, "", 191.511, 13.17, "", "", "", 3.8, 77.02, 
  0.778}, {"ATG", "North America", "Antigua and Barbuda", "2021-05-12", 
  1240., 2., 1.143, 32., 0., 0., 12662.364, 20.423, 11.67, 326.771, 0., 0., 
  0.49, "", "", "", "", "", "", "", "", "", "", "", "", "", "", "", "", "", 
  "", "", "", "", 126., "", "", "", 1287., "", 97928., 231.845, 32.1, 6.933, 
  4.631, 21490.943, "", 191.511, 13.17, "", "", "", 3.8, 77.02, 0.778}, 
 {"ATG", "North America", "Antigua and Barbuda", "2021-05-13", 1240., 0., 
  1.143, 32., 0., 0., 12662.364, 0., 11.67, 326.771, 0., 0., 0.49, "", "", 
  "", "", "", "", "", "", "", "", "", "", "", "", "", "", "", "", "", "", "", 
  189., "", "", "", 1930., "", 97928., 231.845, 32.1, 6.933, 4.631, 
  21490.943, "", 191.511, 13.17, "", "", "", 3.8, 77.02, 0.778}, 
 {"ATG", "North America", "Antigua and Barbuda", "2021-05-14", 1240., 0., 
  1.143, 32., 0., 0., 12662.364, 0., 11.67, 326.771, 0., 0., 0.49, "", "", 
  "", "", "", "", "", "", "", "", "", "", "", "", "", "", "", "", "", "", "", 
  252., "", "", "", 2573., "", 97928., 231.845, 32.1, 6.933, 4.631, 
  21490.943, "", 191.511, 13.17, "", "", "", 3.8, 77.02, 0.778}, 
 {"ATG", "North America", "Antigua and Barbuda", "2021-05-15", 1241., 1., 
  1.286, 33., 1., 0.143, 12672.576, 10.212, 13.129, 336.982, 10.212, 1.459, 
  0.5, "", "", "", "", "", "", "", "", "", "", "", "", "", "", "", "", "", 
  "", "", "", "", 322., "", "", "", 3288., "", 97928., 231.845, 32.1, 6.933, 
  4.631, 21490.943, "", 191.511, 13.17, "", "", "", 3.8, 77.02, 0.778}, 
 {"ATG", "North America", "Antigua and Barbuda", "2021-05-16", 1241., 0., 
  1.429, 33., 0., 0.143, 12672.576, 0., 14.588, 336.982, 0., 1.459, 0.5, "", 
  "", "", "", "", "", "", "", "", "", "", "", "", "", "", "", "", "", "", "", 
  "", 391., "", "", "", 3993., "", 97928., 231.845, 32.1, 6.933, 4.631, 
  21490.943, "", 191.511, 13.17, "", "", "", 3.8, 77.02, 0.778}, 
 {"ATG", "North America", "Antigua and Barbuda", "2021-05-17", 1251., 10., 
  2., 42., 9., 1.429, 12774.692, 102.116, 20.423, 428.887, 91.904, 14.588, 
  0.51, "", "", "", "", "", "", "", "", "", "", "", "", "", "", "", "", "", 
  34441., 31860., 2581., "", 460., 35.17, 32.53, 2.64, 4697., "", 97928., 
  231.845, 32.1, 6.933, 4.631, 21490.943, "", 191.511, 13.17, "", "", "", 
  3.8, 77.02, 0.778}, {"ATG", "North America", "Antigua and Barbuda", 
  "2021-05-18", 1251., 0., 1.857, 42., 0., 1.429, 12774.692, 0., 18.964, 
  428.887, 0., 14.588, 0.51, "", "", "", "", "", "", "", "", "", "", "", "", 
  "", "", "", "", "", "", "", "", "", 636., "", "", "", 6495., "", 97928., 
  231.845, 32.1, 6.933, 4.631, 21490.943, "", 191.511, 13.17, "", "", "", 
  3.8, 77.02, 0.778}, {"ATG", "North America", "Antigua and Barbuda", 
  "2021-05-19", 1252., 1., 1.714, 42., 0., 1.429, 12784.903, 10.212, 17.506, 
  428.887, 0., 14.588, 0.52, "", "", "", "", "", "", "", "", "", "", "", "", 
  "", "", "", "", "", "", "", "", "", 741., "", "", "", 7567., "", 97928., 
  231.845, 32.1, 6.933, 4.631, 21490.943, "", 191.511, 13.17, "", "", "", 
  3.8, 77.02, 0.778}, {"ATG", "North America", "Antigua and Barbuda", 
  "2021-05-20", 1255., 3., 2.143, 42., 0., 1.429, 12815.538, 30.635, 21.882, 
  428.887, 0., 14.588, 0.53, "", "", "", "", "", "", "", "", "", "", "", "", 
  "", "", "", "", "", "", "", "", "", 847., "", "", "", 8649., "", 97928., 
  231.845, 32.1, 6.933, 4.631, 21490.943, "", 191.511, 13.17, "", "", "", 
  3.8, 77.02, 0.778}, {"ATG", "North America", "Antigua and Barbuda", 
  "2021-05-21", 1255., 0., 2.143, 42., 0., 1.429, 12815.538, 0., 21.882, 
  428.887, 0., 14.588, 0.53, "", "", "", "", "", "", "", "", "", "", "", "", 
  "", "", "", "", "", 39519., 32469., 7050., "", 952., 40.36, 33.16, 7.2, 
  9721., "", 97928., 231.845, 32.1, 6.933, 4.631, 21490.943, "", 191.511, 
  13.17, "", "", "", 3.8, 77.02, 0.778}, {"ATG", "North America", 
  "Antigua and Barbuda", "2021-05-22", 1257., 2., 2.286, 42., 0., 1.286, 
  12835.961, 20.423, 23.341, 428.887, 0., 13.129, 0.53, "", "", "", "", "", 
  "", "", "", "", "", "", "", "", "", "", "", "", "", "", "", "", 966., "", 
  "", "", 9864., "", 97928., 231.845, 32.1, 6.933, 4.631, 21490.943, "", 
  191.511, 13.17, "", "", "", 3.8, 77.02, 0.778}, 
 {"ATG", "North America", "Antigua and Barbuda", "2021-05-23", 1257., 0., 
  2.286, 42., 0., 1.286, 12835.961, 0., 23.341, 428.887, 0., 13.129, 0.53, 
  "", "", "", "", "", "", "", "", "", "", "", "", "", "", "", "", "", "", "", 
  "", "", 979., "", "", "", 9997., "", 97928., 231.845, 32.1, 6.933, 4.631, 
  21490.943, "", 191.511, 13.17, "", "", "", 3.8, 77.02, 0.778}, 
 {"ATG", "North America", "Antigua and Barbuda", "2021-05-24", 1258., 1., 1., 
  42., 0., 0., 12846.173, 10.212, 10.212, 428.887, 0., 0., 0.53, "", "", "", 
  "", "", "", "", "", "", "", "", "", "", "", "", "", "", "", "", "", "", 
  992., "", "", "", 10130., "", 97928., 231.845, 32.1, 6.933, 4.631, 
  21490.943, "", 191.511, 13.17, "", "", "", 3.8, 77.02, 0.778}, 
 {"ATG", "North America", "Antigua and Barbuda", "2021-05-25", 1258., 0., 1., 
  42., 0., 0., 12846.173, 0., 10.212, 428.887, 0., 0., 0.53, "", "", "", "", 
  "", "", "", "", "", "", "", "", "", "", "", "", "", 42009., 32759., 9250., 
  "", 900., 42.9, 33.45, 9.45, 9190., "", 97928., 231.845, 32.1, 6.933, 
  4.631, 21490.943, "", 191.511, 13.17, "", "", "", 3.8, 77.02, 0.778}, 
 {"ATG", "North America", "Antigua and Barbuda", "2021-05-26", 1258., 0., 
  0.857, 42., 0., 0., 12846.173, 0., 8.753, 428.887, 0., 0., 0.53, "", "", 
  "", "", "", "", "", "", "", "", "", "", "", "", "", "", "", 44230., 32876., 
  11354., 2221., 1036., 45.17, 33.57, 11.59, 10579., "", 97928., 231.845, 
  32.1, 6.933, 4.631, 21490.943, "", 191.511, 13.17, "", "", "", 3.8, 77.02, 
  0.778}, {"ATG", "North America", "Antigua and Barbuda", "2021-05-27", 
  1258., 0., 0.429, 42., 0., 0., 12846.173, 0., 4.376, 428.887, 0., 0., 0.54, 
  "", "", "", "", "", "", "", "", "", "", "", "", "", "", "", "", "", 45939., 
  33024., 12915., 1709., 1098., 46.91, 33.72, 13.19, 11212., "", 97928., 
  231.845, 32.1, 6.933, 4.631, 21490.943, "", 191.511, 13.17, "", "", "", 
  3.8, 77.02, 0.778}, {"ATG", "North America", "Antigua and Barbuda", 
  "2021-05-28", 1259., 1., 0.571, 42., 0., 0., 12856.384, 10.212, 5.835, 
  428.887, 0., 0., 0.55, "", "", "", "", "", "", "", "", "", "", "", "", "", 
  "", "", "", "", "", "", "", "", 1089., "", "", "", 11120., "", 97928., 
  231.845, 32.1, 6.933, 4.631, 21490.943, "", 191.511, 13.17, "", "", "", 
  3.8, 77.02, 0.778}, {"ATG", "North America", "Antigua and Barbuda", 
  "2021-05-29", 1259., 0., 0.286, 42., 0., 0., 12856.384, 0., 2.918, 428.887, 
  0., 0., 0.56, "", "", "", "", "", "", "", "", "", "", "", "", "", "", "", 
  "", "", 48347., 33214., 15133., "", 1172., 49.37, 33.92, 15.45, 11968., "", 
  97928., 231.845, 32.1, 6.933, 4.631, 21490.943, "", 191.511, 13.17, "", "", 
  "", 3.8, 77.02, 0.778}, {"ATG", "North America", "Antigua and Barbuda", 
  "2021-05-30", 1259., 0., 0.286, 42., 0., 0., 12856.384, 0., 2.918, 428.887, 
  0., 0., 0.57, "", "", "", "", "", "", "", "", "", "", "", "", "", "", "", 
  "", "", "", "", "", "", 1225., "", "", "", 12509., "", 97928., 231.845, 
  32.1, 6.933, 4.631, 21490.943, "", 191.511, 13.17, "", "", "", 3.8, 77.02, 
  0.778}, {"ATG", "North America", "Antigua and Barbuda", "2021-05-31", 
  1260., 1., 0.286, 42., 0., 0., 12866.596, 10.212, 2.918, 428.887, 0., 0., 
  0.58, "", "", "", "", "", "", "", "", "", "", "", "", "", "", "", "", "", 
  50329., 33463., 16866., "", 1278., 51.39, 34.17, 17.22, 13050., "", 97928., 
  231.845, 32.1, 6.933, 4.631, 21490.943, "", 191.511, 13.17, "", "", "", 
  3.8, 77.02, 0.778}, {"ATG", "North America", "Antigua and Barbuda", 
  "2021-06-01", 1260., 0., 0.286, 42., 0., 0., 12866.596, 0., 2.918, 428.887, 
  0., 0., 0.59, "", "", "", "", "", "", "", "", "", "", "", "", "", "", "", 
  "", "", "", "", "", "", 1259., "", "", "", 12856., "", 97928., 231.845, 
  32.1, 6.933, 4.631, 21490.943, "", 191.511, 13.17, "", "", "", 3.8, 77.02, 
  0.778}, {"ATG", "North America", "Antigua and Barbuda", "2021-06-02", 
  1262., 2., 0.571, 42., 0., 0., 12887.019, 20.423, 5.835, 428.887, 0., 0., 
  0.6, "", "", "", "", "", "", "", "", "", "", "", "", "", "", "", "", "", 
  "", "", "", "", 1012., "", "", "", 10334., "", 97928., 231.845, 32.1, 
  6.933, 4.631, 21490.943, "", 191.511, 13.17, "", "", "", 3.8, 77.02, 
  0.778}, {"ATG", "North America", "Antigua and Barbuda", "2021-06-03", 
  1262., 0., 0.571, 42., 0., 0., 12887.019, 0., 5.835, 428.887, 0., 0., 0.6, 
  "", "", "", "", "", "", "", "", "", "", "", "", "", "", "", "", "", 51811., 
  33632., 18179., "", 839., 52.91, 34.34, 18.56, 8568., "", 97928., 231.845, 
  32.1, 6.933, 4.631, 21490.943, "", 191.511, 13.17, "", "", "", 3.8, 77.02, 
  0.778}, {"ATG", "North America", "Antigua and Barbuda", "2021-06-04", 
  1263., 1., 0.571, 42., 0., 0., 12897.231, 10.212, 5.835, 428.887, 0., 0., 
  0.6, "", "", "", "", "", "", "", "", "", "", "", "", "", "", "", "", "", 
  "", "", "", "", 846., "", "", "", 8639., "", 97928., 231.845, 32.1, 6.933, 
  4.631, 21490.943, "", 191.511, 13.17, "", "", "", 3.8, 77.02, 0.778}, 
 {"ATG", "North America", "Antigua and Barbuda", "2021-06-05", 1263., 0., 
  0.571, 42., 0., 0., 12897.231, 0., 5.835, 428.887, 0., 0., 0.59, "", "", 
  "", "", "", "", "", "", "", "", "", "", "", "", "", "", "", "", "", "", "", 
  854., "", "", "", 8721., "", 97928., 231.845, 32.1, 6.933, 4.631, 
  21490.943, "", 191.511, 13.17, "", "", "", 3.8, 77.02, 0.778}, 
 {"ATG", "North America", "Antigua and Barbuda", "2021-06-06", 1263., 0., 
  0.571, 42., 0., 0., 12897.231, 0., 5.835, 428.887, 0., 0., 0.59, "", "", 
  "", "", "", "", "", "", "", "", "", "", "", "", "", "", "", 55578., 34084., 
  21494., "", 891., 56.75, 34.81, 21.95, 9099., "", 97928., 231.845, 32.1, 
  6.933, 4.631, 21490.943, "", 191.511, 13.17, "", "", "", 3.8, 77.02, 
  0.778}, {"ATG", "North America", "Antigua and Barbuda", "2021-06-07", 
  1263., 0., 0.429, 42., 0., 0., 12897.231, 0., 4.376, 428.887, 0., 0., "", 
  "", "", "", "", "", "", "", "", "", "", "", "", "", "", "", "", "", "", "", 
  "", "", "", "", "", "", "", "", 97928., 231.845, 32.1, 6.933, 4.631, 
  21490.943, "", 191.511, 13.17, "", "", "", 3.8, 77.02, 0.778}, 
 {"ARG", "South America", "Argentina", "2020-01-01", "", "", "", "", "", "", 
  "", "", "", "", "", "", "", "", "", "", "", "", "", "", "", 1., 1., 0., 0., 
  "", "", "", "", "tests performed", "", "", "", "", "", "", "", "", "", 0., 
  4.5195777*^7, 16.177, 31.9, 11.198, 7.441, 18933.907, 0.6, 191.032, 5.5, 
  16.2, 27.7, "", 5., 76.67, 0.845}, {"ARG", "South America", "Argentina", 
  "2020-01-02", "", "", "", "", "", "", "", "", "", "", "", "", "", "", "", 
  "", "", "", "", "", "", 36., 37., 0.001, 0.001, "", "", "", "", 
  "tests performed", "", "", "", "", "", "", "", "", "", 0., 4.5195777*^7, 
  16.177, 31.9, 11.198, 7.441, 18933.907, 0.6, 191.032, 5.5, 16.2, 27.7, "", 
  5., 76.67, 0.845}, {"ARG", "South America", "Argentina", "2020-01-03", "", 
  "", "", "", "", "", "", "", "", "", "", "", "", "", "", "", "", "", "", "", 
  "", 4., 41., 0.001, 0., "", "", "", "", "tests performed", "", "", "", "", 
  "", "", "", "", "", 0., 4.5195777*^7, 16.177, 31.9, 11.198, 7.441, 
  18933.907, 0.6, 191.032, 5.5, 16.2, 27.7, "", 5., 76.67, 0.845}, 
 {"ARG", "South America", "Argentina", "2020-01-04", "", "", "", "", "", "", 
  "", "", "", "", "", "", "", "", "", "", "", "", "", "", "", 65., 106., 
  0.002, 0.001, "", "", "", "", "tests performed", "", "", "", "", "", "", 
  "", "", "", 0., 4.5195777*^7, 16.177, 31.9, 11.198, 7.441, 18933.907, 0.6, 
  191.032, 5.5, 16.2, 27.7, "", 5., 76.67, 0.845}, 
 {"ARG", "South America", "Argentina", "2020-01-05", "", "", "", "", "", "", 
  "", "", "", "", "", "", "", "", "", "", "", "", "", "", "", 4., 110., 
  0.002, 0., "", "", "", "", "tests performed", "", "", "", "", "", "", "", 
  "", "", 0., 4.5195777*^7, 16.177, 31.9, 11.198, 7.441, 18933.907, 0.6, 
  191.032, 5.5, 16.2, 27.7, "", 5., 76.67, 0.845}, 
 {"ARG", "South America", "Argentina", "2020-01-06", "", "", "", "", "", "", 
  "", "", "", "", "", "", "", "", "", "", "", "", "", "", "", 46., 156., 
  0.003, 0.001, "", "", "", "", "tests performed", "", "", "", "", "", "", 
  "", "", "", 0., 4.5195777*^7, 16.177, 31.9, 11.198, 7.441, 18933.907, 0.6, 
  191.032, 5.5, 16.2, 27.7, "", 5., 76.67, 0.845}, 
 {"ARG", "South America", "Argentina", "2020-01-07", "", "", "", "", "", "", 
  "", "", "", "", "", "", "", "", "", "", "", "", "", "", "", 24., 180., 
  0.004, 0.001, "", "", 0.067, 14.9, "tests performed", "", "", "", "", "", 
  "", "", "", "", 0., 4.5195777*^7, 16.177, 31.9, 11.198, 7.441, 18933.907, 
  0.6, 191.032, 5.5, 16.2, 27.7, "", 5., 76.67, 0.845}, 
 {"ARG", "South America", "Argentina", "2020-01-08", "", "", "", "", "", "", 
  "", "", "", "", "", "", "", "", "", "", "", "", "", "", "", "", "", "", "", 
  29., 0.001, "", "", "tests performed", "", "", "", "", "", "", "", "", "", 
  0., 4.5195777*^7, 16.177, 31.9, 11.198, 7.441, 18933.907, 0.6, 191.032, 
  5.5, 16.2, 27.7, "", 5., 76.67, 0.845}, {"ARG", "South America", 
  "Argentina", "2020-01-09", "", "", "", "", "", "", "", "", "", "", "", "", 
  "", "", "", "", "", "", "", "", "", "", "", "", "", 28., 0.001, "", "", 
  "tests performed", "", "", "", "", "", "", "", "", "", 0., 4.5195777*^7, 
  16.177, 31.9, 11.198, 7.441, 18933.907, 0.6, 191.032, 5.5, 16.2, 27.7, "", 
  5., 76.67, 0.845}, {"ARG", "South America", "Argentina", "2020-01-10", "", 
  "", "", "", "", "", "", "", "", "", "", "", "", "", "", "", "", "", "", "", 
  "", 77., 257., 0.006, 0.002, 31., 0.001, 0.047, 21.3, "tests performed", 
  "", "", "", "", "", "", "", "", "", 0., 4.5195777*^7, 16.177, 31.9, 11.198, 
  7.441, 18933.907, 0.6, 191.032, 5.5, 16.2, 27.7, "", 5., 76.67, 0.845}, 
 {"ARG", "South America", "Argentina", "2020-01-11", "", "", "", "", "", "", 
  "", "", "", "", "", "", "", "", "", "", "", "", "", "", "", "", "", "", "", 
  24., 0.001, "", "", "tests performed", "", "", "", "", "", "", "", "", "", 
  0., 4.5195777*^7, 16.177, 31.9, 11.198, 7.441, 18933.907, 0.6, 191.032, 
  5.5, 16.2, 27.7, "", 5., 76.67, 0.845}, {"ARG", "South America", 
  "Argentina", "2020-01-12", "", "", "", "", "", "", "", "", "", "", "", "", 
  "", "", "", "", "", "", "", "", "", 36., 293., 0.006, 0.001, 26., 0.001, 
  0.023, 43.5, "tests performed", "", "", "", "", "", "", "", "", "", 0., 
  4.5195777*^7, 16.177, 31.9, 11.198, 7.441, 18933.907, 0.6, 191.032, 5.5, 
  16.2, 27.7, "", 5., 76.67, 0.845}, {"ARG", "South America", "Argentina", 
  "2020-01-13", "", "", "", "", "", "", "", "", "", "", "", "", "", "", "", 
  "", "", "", "", "", "", 2., 295., 0.007, 0., 20., 0., 0.024, 41.7, 
  "tests performed", "", "", "", "", "", "", "", "", "", 0., 4.5195777*^7, 
  16.177, 31.9, 11.198, 7.441, 18933.907, 0.6, 191.032, 5.5, 16.2, 27.7, "", 
  5., 76.67, 0.845}, {"ARG", "South America", "Argentina", "2020-01-14", "", 
  "", "", "", "", "", "", "", "", "", "", "", "", "", "", "", "", "", "", "", 
  "", "", "", "", "", 21., 0., "", "", "tests performed", "", "", "", "", "", 
  "", "", "", "", 0., 4.5195777*^7, 16.177, 31.9, 11.198, 7.441, 18933.907, 
  0.6, 191.032, 5.5, 16.2, 27.7, "", 5., 76.67, 0.845}, 
 {"ARG", "South America", "Argentina", "2020-01-15", "", "", "", "", "", "", 
  "", "", "", "", "", "", "", "", "", "", "", "", "", "", "", 64., 359., 
  0.008, 0.001, 22., 0., 0.016, 62.5, "tests performed", "", "", "", "", "", 
  "", "", "", "", 0., 4.5195777*^7, 16.177, 31.9, 11.198, 7.441, 18933.907, 
  0.6, 191.032, 5.5, 16.2, 27.7, "", 5., 76.67, 0.845}, 
 {"ARG", "South America", "Argentina", "2020-01-16", "", "", "", "", "", "", 
  "", "", "", "", "", "", "", "", "", "", "", "", "", "", "", 1., 360., 
  0.008, 0., 18., 0., 0.016, 62.5, "tests performed", "", "", "", "", "", "", 
  "", "", "", 0., 4.5195777*^7, 16.177, 31.9, 11.198, 7.441, 18933.907, 0.6, 
  191.032, 5.5, 16.2, 27.7, "", 5., 76.67, 0.845}, 
 {"ARG", "South America", "Argentina", "2020-01-17", "", "", "", "", "", "", 
  "", "", "", "", "", "", "", "", "", "", "", "", "", "", "", "", "", "", "", 
  16., 0., "", "", "tests performed", "", "", "", "", "", "", "", "", "", 0., 
  4.5195777*^7, 16.177, 31.9, 11.198, 7.441, 18933.907, 0.6, 191.032, 5.5, 
  16.2, 27.7, "", 5., 76.67, 0.845}, {"ARG", "South America", "Argentina", 
  "2020-01-18", "", "", "", "", "", "", "", "", "", "", "", "", "", "", "", 
  "", "", "", "", "", "", "", "", "", "", 15., 0., "", "", "tests performed", 
  "", "", "", "", "", "", "", "", "", 0., 4.5195777*^7, 16.177, 31.9, 11.198, 
  7.441, 18933.907, 0.6, 191.032, 5.5, 16.2, 27.7, "", 5., 76.67, 0.845}, 
 {"ARG", "South America", "Argentina", "2020-01-19", "", "", "", "", "", "", 
  "", "", "", "", "", "", "", "", "", "", "", "", "", "", "", 35., 395., 
  0.009, 0.001, 15., 0., 0.046, 21.7, "tests performed", "", "", "", "", "", 
  "", "", "", "", 0., 4.5195777*^7, 16.177, 31.9, 11.198, 7.441, 18933.907, 
  0.6, 191.032, 5.5, 16.2, 27.7, "", 5., 76.67, 0.845}, 
 {"ARG", "South America", "Argentina", "2020-01-20", "", "", "", "", "", "", 
  "", "", "", "", "", "", "", "", "", "", "", "", "", "", "", 1., 396., 
  0.009, 0., 14., 0., 0.046, 21.7, "tests performed", "", "", "", "", "", "", 
  "", "", "", 0., 4.5195777*^7, 16.177, 31.9, 11.198, 7.441, 18933.907, 0.6, 
  191.032, 5.5, 16.2, 27.7, "", 5., 76.67, 0.845}, 
 {"ARG", "South America", "Argentina", "2020-01-21", "", "", "", "", "", "", 
  "", "", "", "", "", "", "", "", "", "", "", "", "", "", "", "", "", "", "", 
  10., 0., "", "", "tests performed", "", "", "", "", "", "", "", "", "", 0., 
  4.5195777*^7, 16.177, 31.9, 11.198, 7.441, 18933.907, 0.6, 191.032, 5.5, 
  16.2, 27.7, "", 5., 76.67, 0.845}, {"ARG", "South America", "Argentina", 
  "2020-01-22", "", "", "", "", "", "", "", "", "", "", "", "", "", "", "", 
  "", "", "", "", "", "", "", "", "", "", 6., 0., "", "", "tests performed", 
  "", "", "", "", "", "", "", "", "", 0., 4.5195777*^7, 16.177, 31.9, 11.198, 
  7.441, 18933.907, 0.6, 191.032, 5.5, 16.2, 27.7, "", 5., 76.67, 0.845}, 
 {"ARG", "South America", "Argentina", "2020-01-23", "", "", "", "", "", "", 
  "", "", "", "", "", "", "", "", "", "", "", "", "", "", "", "", "", "", "", 
  6., 0., "", "", "tests performed", "", "", "", "", "", "", "", "", "", 
  11.11, 4.5195777*^7, 16.177, 31.9, 11.198, 7.441, 18933.907, 0.6, 191.032, 
  5.5, 16.2, 27.7, "", 5., 76.67, 0.845}, {"ARG", "South America", 
  "Argentina", "2020-01-24", "", "", "", "", "", "", "", "", "", "", "", "", 
  "", "", "", "", "", "", "", "", "", "", "", "", "", 5., 0., "", "", 
  "tests performed", "", "", "", "", "", "", "", "", "", 11.11, 4.5195777*^7, 
  16.177, 31.9, 11.198, 7.441, 18933.907, 0.6, 191.032, 5.5, 16.2, 27.7, "", 
  5., 76.67, 0.845}, {"ARG", "South America", "Argentina", "2020-01-25", "", 
  "", "", "", "", "", "", "", "", "", "", "", "", "", "", "", "", "", "", "", 
  "", "", "", "", "", 4., 0., "", "", "tests performed", "", "", "", "", "", 
  "", "", "", "", 11.11, 4.5195777*^7, 16.177, 31.9, 11.198, 7.441, 
  18933.907, 0.6, 191.032, 5.5, 16.2, 27.7, "", 5., 76.67, 0.845}, 
 {"ARG", "South America", "Argentina", "2020-01-26", "", "", "", "", "", "", 
  "", "", "", "", "", "", "", "", "", "", "", "", "", "", "", "", "", "", "", 
  2., 0., "", "", "tests performed", "", "", "", "", "", "", "", "", "", 
  11.11, 4.5195777*^7, 16.177, 31.9, 11.198, 7.441, 18933.907, 0.6, 191.032, 
  5.5, 16.2, 27.7, "", 5., 76.67, 0.845}, {"ARG", "South America", 
  "Argentina", "2020-01-27", "", "", "", "", "", "", "", "", "", "", "", "", 
  "", "", "", "", "", "", "", "", "", 19., 415., 0.009, 0., 3., 0., 0.063, 
  15.9, "tests performed", "", "", "", "", "", "", "", "", "", 11.11, 
  4.5195777*^7, 16.177, 31.9, 11.198, 7.441, 18933.907, 0.6, 191.032, 5.5, 
  16.2, 27.7, "", 5., 76.67, 0.845}, {"ARG", "South America", "Argentina", 
  "2020-01-28", "", "", "", "", "", "", "", "", "", "", "", "", "", "", "", 
  "", "", "", "", "", "", "", "", "", "", 2., 0., "", "", "tests performed", 
  "", "", "", "", "", "", "", "", "", 11.11, 4.5195777*^7, 16.177, 31.9, 
  11.198, 7.441, 18933.907, 0.6, 191.032, 5.5, 16.2, 27.7, "", 5., 76.67, 
  0.845}, {"ARG", "South America", "Argentina", "2020-01-29", "", "", "", "", 
  "", "", "", "", "", "", "", "", "", "", "", "", "", "", "", "", "", 1., 
  416., 0.009, 0., 2., 0., 0.089, 11.2, "tests performed", "", "", "", "", 
  "", "", "", "", "", 11.11, 4.5195777*^7, 16.177, 31.9, 11.198, 7.441, 
  18933.907, 0.6, 191.032, 5.5, 16.2, 27.7, "", 5., 76.67, 0.845}, 
 {"ARG", "South America", "Argentina", "2020-01-30", "", "", "", "", "", "", 
  "", "", "", "", "", "", "", "", "", "", "", "", "", "", "", 15., 431., 
  0.01, 0., 4., 0., 0.081, 12.3, "tests performed", "", "", "", "", "", "", 
  "", "", "", 11.11, 4.5195777*^7, 16.177, 31.9, 11.198, 7.441, 18933.907, 
  0.6, 191.032, 5.5, 16.2, 27.7, "", 5., 76.67, 0.845}, 
 {"ARG", "South America", "Argentina", "2020-01-31", "", "", "", "", "", "", 
  "", "", "", "", "", "", "", "", "", "", "", "", "", "", "", 1., 432., 0.01, 
  0., 4., 0., 0.151, 6.6, "tests performed", "", "", "", "", "", "", "", "", 
  "", 11.11, 4.5195777*^7, 16.177, 31.9, 11.198, 7.441, 18933.907, 0.6, 
  191.032, 5.5, 16.2, 27.7, "", 5., 76.67, 0.845}, 
 {"ARG", "South America", "Argentina", "2020-02-01", "", "", "", "", "", "", 
  "", "", "", "", "", "", "", "", "", "", "", "", "", "", "", 37., 469., 
  0.01, 0.001, 8., 0., 0.101, 9.9, "tests performed", "", "", "", "", "", "", 
  "", "", "", 11.11, 4.5195777*^7, 16.177, 31.9, 11.198, 7.441, 18933.907, 
  0.6, 191.032, 5.5, 16.2, 27.7, "", 5., 76.67, 0.845}, 
 {"ARG", "South America", "Argentina", "2020-02-02", "", "", "", "", "", "", 
  "", "", "", "", "", "", "", "", "", "", "", "", "", "", "", "", "", "", "", 
  8., 0., "", "", "tests performed", "", "", "", "", "", "", "", "", "", 
  11.11, 4.5195777*^7, 16.177, 31.9, 11.198, 7.441, 18933.907, 0.6, 191.032, 
  5.5, 16.2, 27.7, "", 5., 76.67, 0.845}, {"ARG", "South America", 
  "Argentina", "2020-02-03", "", "", "", "", "", "", "", "", "", "", "", "", 
  "", "", "", "", "", "", "", "", "", "", "", "", "", 8., 0., "", "", 
  "tests performed", "", "", "", "", "", "", "", "", "", 11.11, 4.5195777*^7, 
  16.177, 31.9, 11.198, 7.441, 18933.907, 0.6, 191.032, 5.5, 16.2, 27.7, "", 
  5., 76.67, 0.845}, {"ARG", "South America", "Argentina", "2020-02-04", "", 
  "", "", "", "", "", "", "", "", "", "", "", "", "", "", "", "", "", "", "", 
  "", "", "", "", "", 8., 0., "", "", "tests performed", "", "", "", "", "", 
  "", "", "", "", 11.11, 4.5195777*^7, 16.177, 31.9, 11.198, 7.441, 
  18933.907, 0.6, 191.032, 5.5, 16.2, 27.7, "", 5., 76.67, 0.845}, 
 {"ARG", "South America", "Argentina", "2020-02-05", "", "", "", "", "", "", 
  "", "", "", "", "", "", "", "", "", "", "", "", "", "", "", "", "", "", "", 
  8., 0., "", "", "tests performed", "", "", "", "", "", "", "", "", "", 
  11.11, 4.5195777*^7, 16.177, 31.9, 11.198, 7.441, 18933.907, 0.6, 191.032, 
  5.5, 16.2, 27.7, "", 5., 76.67, 0.845}, {"ARG", "South America", 
  "Argentina", "2020-02-06", "", "", "", "", "", "", "", "", "", "", "", "", 
  "", "", "", "", "", "", "", "", "", "", "", "", "", 6., 0., "", "", 
  "tests performed", "", "", "", "", "", "", "", "", "", 11.11, 4.5195777*^7, 
  16.177, 31.9, 11.198, 7.441, 18933.907, 0.6, 191.032, 5.5, 16.2, 27.7, "", 
  5., 76.67, 0.845}, {"ARG", "South America", "Argentina", "2020-02-07", "", 
  "", "", "", "", "", "", "", "", "", "", "", "", "", "", "", "", "", "", "", 
  "", "", "", "", "", 5., 0., "", "", "tests performed", "", "", "", "", "", 
  "", "", "", "", 11.11, 4.5195777*^7, 16.177, 31.9, 11.198, 7.441, 
  18933.907, 0.6, 191.032, 5.5, 16.2, 27.7, "", 5., 76.67, 0.845}, 
 {"ARG", "South America", "Argentina", "2020-02-08", "", "", "", "", "", "", 
  "", "", "", "", "", "", "", "", "", "", "", "", "", "", "", "", "", "", "", 
  0., 0., "", "", "tests performed", "", "", "", "", "", "", "", "", "", 
  11.11, 4.5195777*^7, 16.177, 31.9, 11.198, 7.441, 18933.907, 0.6, 191.032, 
  5.5, 16.2, 27.7, "", 5., 76.67, 0.845}, {"ARG", "South America", 
  "Argentina", "2020-02-09", "", "", "", "", "", "", "", "", "", "", "", "", 
  "", "", "", "", "", "", "", "", "", "", "", "", "", 0., 0., "", "", 
  "tests performed", "", "", "", "", "", "", "", "", "", 11.11, 4.5195777*^7, 
  16.177, 31.9, 11.198, 7.441, 18933.907, 0.6, 191.032, 5.5, 16.2, 27.7, "", 
  5., 76.67, 0.845}, {"ARG", "South America", "Argentina", "2020-02-10", "", 
  "", "", "", "", "", "", "", "", "", "", "", "", "", "", "", "", "", "", "", 
  "", "", "", "", "", 0., 0., "", "", "tests performed", "", "", "", "", "", 
  "", "", "", "", 11.11, 4.5195777*^7, 16.177, 31.9, 11.198, 7.441, 
  18933.907, 0.6, 191.032, 5.5, 16.2, 27.7, "", 5., 76.67, 0.845}, 
 {"ARG", "South America", "Argentina", "2020-02-11", "", "", "", "", "", "", 
  "", "", "", "", "", "", "", "", "", "", "", "", "", "", "", 2., 471., 0.01, 
  0., 0., 0., 0.013, 76.9, "tests performed", "", "", "", "", "", "", "", "", 
  "", 11.11, 4.5195777*^7, 16.177, 31.9, 11.198, 7.441, 18933.907, 0.6, 
  191.032, 5.5, 16.2, 27.7, "", 5., 76.67, 0.845}, 
 {"ARG", "South America", "Argentina", "2020-02-12", "", "", "", "", "", "", 
  "", "", "", "", "", "", "", "", "", "", "", "", "", "", "", 7., 478., 
  0.011, 0., 1., 0., 0.012, 83.3, "tests performed", "", "", "", "", "", "", 
  "", "", "", 11.11, 4.5195777*^7, 16.177, 31.9, 11.198, 7.441, 18933.907, 
  0.6, 191.032, 5.5, 16.2, 27.7, "", 5., 76.67, 0.845}, 
 {"ARG", "South America", "Argentina", "2020-02-13", "", "", "", "", "", "", 
  "", "", "", "", "", "", "", "", "", "", "", "", "", "", "", "", "", "", "", 
  1., 0., "", "", "tests performed", "", "", "", "", "", "", "", "", "", 
  11.11, 4.5195777*^7, 16.177, 31.9, 11.198, 7.441, 18933.907, 0.6, 191.032, 
  5.5, 16.2, 27.7, "", 5., 76.67, 0.845}, {"ARG", "South America", 
  "Argentina", "2020-02-14", "", "", "", "", "", "", "", "", "", "", "", "", 
  "", "", "", "", "", "", "", "", "", "", "", "", "", 1., 0., "", "", 
  "tests performed", "", "", "", "", "", "", "", "", "", 11.11, 4.5195777*^7, 
  16.177, 31.9, 11.198, 7.441, 18933.907, 0.6, 191.032, 5.5, 16.2, 27.7, "", 
  5., 76.67, 0.845}, {"ARG", "South America", "Argentina", "2020-02-15", "", 
  "", "", "", "", "", "", "", "", "", "", "", "", "", "", "", "", "", "", "", 
  "", "", "", "", "", 1., 0., "", "", "tests performed", "", "", "", "", "", 
  "", "", "", "", 11.11, 4.5195777*^7, 16.177, 31.9, 11.198, 7.441, 
  18933.907, 0.6, 191.032, 5.5, 16.2, 27.7, "", 5., 76.67, 0.845}, 
 {"ARG", "South America", "Argentina", "2020-02-16", "", "", "", "", "", "", 
  "", "", "", "", "", "", "", "", "", "", "", "", "", "", "", "", "", "", "", 
  1., 0., "", "", "tests performed", "", "", "", "", "", "", "", "", "", 
  11.11, 4.5195777*^7, 16.177, 31.9, 11.198, 7.441, 18933.907, 0.6, 191.032, 
  5.5, 16.2, 27.7, "", 5., 76.67, 0.845}, {"ARG", "South America", 
  "Argentina", "2020-02-17", "", "", "", "", "", "", "", "", "", "", "", "", 
  "", "", "", "", "", "", "", "", "", "", "", "", "", 1., 0., "", "", 
  "tests performed", "", "", "", "", "", "", "", "", "", 11.11, 4.5195777*^7, 
  16.177, 31.9, 11.198, 7.441, 18933.907, 0.6, 191.032, 5.5, 16.2, 27.7, "", 
  5., 76.67, 0.845}, {"ARG", "South America", "Argentina", "2020-02-18", "", 
  "", "", "", "", "", "", "", "", "", "", "", "", "", "", "", "", "", "", "", 
  "", "", "", "", "", 1., 0., "", "", "tests performed", "", "", "", "", "", 
  "", "", "", "", 11.11, 4.5195777*^7, 16.177, 31.9, 11.198, 7.441, 
  18933.907, 0.6, 191.032, 5.5, 16.2, 27.7, "", 5., 76.67, 0.845}, 
 {"ARG", "South America", "Argentina", "2020-02-19", "", "", "", "", "", "", 
  "", "", "", "", "", "", "", "", "", "", "", "", "", "", "", "", "", "", "", 
  0., 0., "", "", "tests performed", "", "", "", "", "", "", "", "", "", 
  11.11, 4.5195777*^7, 16.177, 31.9, 11.198, 7.441, 18933.907, 0.6, 191.032, 
  5.5, 16.2, 27.7, "", 5., 76.67, 0.845}, {"ARG", "South America", 
  "Argentina", "2020-02-20", "", "", "", "", "", "", "", "", "", "", "", "", 
  "", "", "", "", "", "", "", "", "", 2., 480., 0.011, 0., 0., 0., 0.015, 
  66.7, "tests performed", "", "", "", "", "", "", "", "", "", 11.11, 
  4.5195777*^7, 16.177, 31.9, 11.198, 7.441, 18933.907, 0.6, 191.032, 5.5, 
  16.2, 27.7, "", 5., 76.67, 0.845}, {"ARG", "South America", "Argentina", 
  "2020-02-21", "", "", "", "", "", "", "", "", "", "", "", "", "", "", "", 
  "", "", "", "", "", "", "", "", "", "", 0., 0., "", "", "tests performed", 
  "", "", "", "", "", "", "", "", "", 11.11, 4.5195777*^7, 16.177, 31.9, 
  11.198, 7.441, 18933.907, 0.6, 191.032, 5.5, 16.2, 27.7, "", 5., 76.67, 
  0.845}, {"ARG", "South America", "Argentina", "2020-02-22", "", "", "", "", 
  "", "", "", "", "", "", "", "", "", "", "", "", "", "", "", "", "", "", "", 
  "", "", 0., 0., "", "", "tests performed", "", "", "", "", "", "", "", "", 
  "", 11.11, 4.5195777*^7, 16.177, 31.9, 11.198, 7.441, 18933.907, 0.6, 
  191.032, 5.5, 16.2, 27.7, "", 5., 76.67, 0.845}, 
 {"ARG", "South America", "Argentina", "2020-02-23", "", "", "", "", "", "", 
  "", "", "", "", "", "", "", "", "", "", "", "", "", "", "", "", "", "", "", 
  0., 0., "", "", "tests performed", "", "", "", "", "", "", "", "", "", 
  11.11, 4.5195777*^7, 16.177, 31.9, 11.198, 7.441, 18933.907, 0.6, 191.032, 
  5.5, 16.2, 27.7, "", 5., 76.67, 0.845}, {"ARG", "South America", 
  "Argentina", "2020-02-24", "", "", "", "", "", "", "", "", "", "", "", "", 
  "", "", "", "", "", "", "", "", "", 1., 481., 0.011, 0., 0., 0., 0.015, 
  66.7, "tests performed", "", "", "", "", "", "", "", "", "", 11.11, 
  4.5195777*^7, 16.177, 31.9, 11.198, 7.441, 18933.907, 0.6, 191.032, 5.5, 
  16.2, 27.7, "", 5., 76.67, 0.845}, {"ARG", "South America", "Argentina", 
  "2020-02-25", "", "", "", "", "", "", "", "", "", "", "", "", "", "", "", 
  "", "", "", "", "", "", 20., 501., 0.011, 0., 3., 0., 0.014, 71.4, 
  "tests performed", "", "", "", "", "", "", "", "", "", 11.11, 4.5195777*^7, 
  16.177, 31.9, 11.198, 7.441, 18933.907, 0.6, 191.032, 5.5, 16.2, 27.7, "", 
  5., 76.67, 0.845}, {"ARG", "South America", "Argentina", "2020-02-26", "", 
  "", "", "", "", "", "", "", "", "", "", "", "", "", "", "", "", "", "", "", 
  "", "", "", "", "", 3., 0., "", "", "tests performed", "", "", "", "", "", 
  "", "", "", "", 11.11, 4.5195777*^7, 16.177, 31.9, 11.198, 7.441, 
  18933.907, 0.6, 191.032, 5.5, 16.2, 27.7, "", 5., 76.67, 0.845}, 
 {"ARG", "South America", "Argentina", "2020-02-27", "", "", "", "", "", "", 
  "", "", "", "", "", "", "", "", "", "", "", "", "", "", "", 5., 506., 
  0.011, 0., 4., 0., 0.014, 71.4, "tests performed", "", "", "", "", "", "", 
  "", "", "", 11.11, 4.5195777*^7, 16.177, 31.9, 11.198, 7.441, 18933.907, 
  0.6, 191.032, 5.5, 16.2, 27.7, "", 5., 76.67, 0.845}, 
 {"ARG", "South America", "Argentina", "2020-02-28", "", "", "", "", "", "", 
  "", "", "", "", "", "", "", "", "", "", "", "", "", "", "", 11., 517., 
  0.011, 0., 5., 0., 0.021, 47.6, "tests performed", "", "", "", "", "", "", 
  "", "", "", 11.11, 4.5195777*^7, 16.177, 31.9, 11.198, 7.441, 18933.907, 
  0.6, 191.032, 5.5, 16.2, 27.7, "", 5., 76.67, 0.845}, 
 {"ARG", "South America", "Argentina", "2020-02-29", "", "", "", "", "", "", 
  "", "", "", "", "", "", "", "", "", "", "", "", "", "", "", "", "", "", "", 
  6., 0., "", "", "tests performed", "", "", "", "", "", "", "", "", "", 
  11.11, 4.5195777*^7, 16.177, 31.9, 11.198, 7.441, 18933.907, 0.6, 191.032, 
  5.5, 16.2, 27.7, "", 5., 76.67, 0.845}, {"ARG", "South America", 
  "Argentina", "2020-03-01", "", "", "", "", "", "", "", "", "", "", "", "", 
  "", "", "", "", "", "", "", "", "", "", "", "", "", 6., 0., "", "", 
  "tests performed", "", "", "", "", "", "", "", "", "", 11.11, 4.5195777*^7, 
  16.177, 31.9, 11.198, 7.441, 18933.907, 0.6, 191.032, 5.5, 16.2, 27.7, "", 
  5., 76.67, 0.845}, {"ARG", "South America", "Argentina", "2020-03-02", "", 
  "", "", "", "", "", "", "", "", "", "", "", "", "", "", "", "", "", "", "", 
  "", 6., 523., 0.012, 0., 6., 0., 0.019, 52.6, "tests performed", "", "", 
  "", "", "", "", "", "", "", 11.11, 4.5195777*^7, 16.177, 31.9, 11.198, 
  7.441, 18933.907, 0.6, 191.032, 5.5, 16.2, 27.7, "", 5., 76.67, 0.845}, 
 {"ARG", "South America", "Argentina", "2020-03-03", 1., 1., "", "", "", "", 
  0.022, 0.022, "", "", "", "", "", "", "", "", "", "", "", "", "", 8., 531., 
  0.012, 0., 4., 0., 0.038, 26.3, "tests performed", "", "", "", "", "", "", 
  "", "", "", 11.11, 4.5195777*^7, 16.177, 31.9, 11.198, 7.441, 18933.907, 
  0.6, 191.032, 5.5, 16.2, 27.7, "", 5., 76.67, 0.845}, 
 {"ARG", "South America", "Argentina", "2020-03-04", 1., 0., "", "", "", "", 
  0.022, 0., "", "", "", "", "", "", "", "", "", "", "", "", "", 6., 537., 
  0.012, 0., 5., 0., 0.035, 28.6, "tests performed", "", "", "", "", "", "", 
  "", "", "", 11.11, 4.5195777*^7, 16.177, 31.9, 11.198, 7.441, 18933.907, 
  0.6, 191.032, 5.5, 16.2, 27.7, "", 5., 76.67, 0.845}, 
 {"ARG", "South America", "Argentina", "2020-03-05", 1., 0., "", "", "", "", 
  0.022, 0., "", "", "", "", "", "", "", "", "", "", "", "", "", 7., 544., 
  0.012, 0., 5., 0., 0.016, 62.5, "tests performed", "", "", "", "", "", "", 
  "", "", "", 11.11, 4.5195777*^7, 16.177, 31.9, 11.198, 7.441, 18933.907, 
  0.6, 191.032, 5.5, 16.2, 27.7, "", 5., 76.67, 0.845}, 
 {"ARG", "South America", "Argentina", "2020-03-06", 2., 1., "", "", "", "", 
  0.044, 0.022, "", "", "", "", "", "", "", "", "", "", "", "", "", 11., 
  555., 0.012, 0., 5., 0., 0.148, 6.8, "tests performed", "", "", "", "", "", 
  "", "", "", "", 11.11, 4.5195777*^7, 16.177, 31.9, 11.198, 7.441, 
  18933.907, 0.6, 191.032, 5.5, 16.2, 27.7, "", 5., 76.67, 0.845}, 
 {"ARG", "South America", "Argentina", "2020-03-07", 8., 6., "", "", "", "", 
  0.177, 0.133, "", "", "", "", "", "", "", "", "", "", "", "", "", 9., 564., 
  0.012, 0., 6., 0., 0.155, 6.5, "tests performed", "", "", "", "", "", "", 
  "", "", "", 11.11, 4.5195777*^7, 16.177, 31.9, 11.198, 7.441, 18933.907, 
  0.6, 191.032, 5.5, 16.2, 27.7, "", 5., 76.67, 0.845}, 
 {"ARG", "South America", "Argentina", "2020-03-08", 12., 4., 1.714, 1., 1., 
  0.143, 0.266, 0.089, 0.038, 0.022, 0.022, 0.003, "", "", "", "", "", "", 
  "", "", "", 29., 593., 0.013, 0.001, 10., 0., 0.158, 6.3, 
  "tests performed", "", "", "", "", "", "", "", "", "", 11.11, 4.5195777*^7, 
  16.177, 31.9, 11.198, 7.441, 18933.907, 0.6, 191.032, 5.5, 16.2, 27.7, "", 
  5., 76.67, 0.845}, {"ARG", "South America", "Argentina", "2020-03-09", 12., 
  0., 1.714, 1., 0., 0.143, 0.266, 0., 0.038, 0.022, 0., 0.003, "", "", "", 
  "", "", "", "", "", "", 14., 607., 0.013, 0., 12., 0., 0.226, 4.4, 
  "tests performed", "", "", "", "", "", "", "", "", "", 11.11, 4.5195777*^7, 
  16.177, 31.9, 11.198, 7.441, 18933.907, 0.6, 191.032, 5.5, 16.2, 27.7, "", 
  5., 76.67, 0.845}, {"ARG", "South America", "Argentina", "2020-03-10", 17., 
  5., 2.286, 1., 0., 0.143, 0.376, 0.111, 0.051, 0.022, 0., 0.003, "", "", 
  "", "", "", "", "", "", "", 37., 644., 0.014, 0.001, 16., 0., 0.239, 4.2, 
  "tests performed", "", "", "", "", "", "", "", "", "", 11.11, 4.5195777*^7, 
  16.177, 31.9, 11.198, 7.441, 18933.907, 0.6, 191.032, 5.5, 16.2, 27.7, "", 
  5., 76.67, 0.845}, {"ARG", "South America", "Argentina", "2020-03-11", 19., 
  2., 2.571, 1., 0., 0.143, 0.42, 0.044, 0.057, 0.022, 0., 0.003, "", "", "", 
  "", "", "", "", "", "", 35., 679., 0.015, 0.001, 20., 0., 0.225, 4.4, 
  "tests performed", "", "", "", "", "", "", "", "", "", 25., 4.5195777*^7, 
  16.177, 31.9, 11.198, 7.441, 18933.907, 0.6, 191.032, 5.5, 16.2, 27.7, "", 
  5., 76.67, 0.845}, {"ARG", "South America", "Argentina", "2020-03-12", 19., 
  0., 2.571, 1., 0., 0.143, 0.42, 0., 0.057, 0.022, 0., 0.003, "", "", "", 
  "", "", "", "", "", "", 47., 726., 0.016, 0.001, 26., 0.001, 0.242, 4.1, 
  "tests performed", "", "", "", "", "", "", "", "", "", 25., 4.5195777*^7, 
  16.177, 31.9, 11.198, 7.441, 18933.907, 0.6, 191.032, 5.5, 16.2, 27.7, "", 
  5., 76.67, 0.845}, {"ARG", "South America", "Argentina", "2020-03-13", 31., 
  12., 4.143, 2., 1., 0.286, 0.686, 0.266, 0.092, 0.044, 0.022, 0.006, "", 
  "", "", "", "", "", "", "", "", 87., 813., 0.018, 0.002, 37., 0.001, 0.171, 
  5.8, "tests performed", "", "", "", "", "", "", "", "", "", 25., 
  4.5195777*^7, 16.177, 31.9, 11.198, 7.441, 18933.907, 0.6, 191.032, 5.5, 
  16.2, 27.7, "", 5., 76.67, 0.845}, {"ARG", "South America", "Argentina", 
  "2020-03-14", 34., 3., 3.714, 2., 0., 0.286, 0.752, 0.066, 0.082, 0.044, 
  0., 0.006, "", "", "", "", "", "", "", "", "", 49., 862., 0.019, 0.001, 
  43., 0.001, 0.168, 6., "tests performed", "", "", "", "", "", "", "", "", 
  "", 25., 4.5195777*^7, 16.177, 31.9, 11.198, 7.441, 18933.907, 0.6, 
  191.032, 5.5, 16.2, 27.7, "", 5., 76.67, 0.845}, 
 {"ARG", "South America", "Argentina", "2020-03-15", 45., 11., 4.714, 2., 0., 
  0.143, 0.996, 0.243, 0.104, 0.044, 0., 0.003, "", "", "", "", "", "", "", 
  "", "", 81., 943., 0.021, 0.002, 50., 0.001, 0.166, 6., "tests performed", 
  "", "", "", "", "", "", "", "", "", 25., 4.5195777*^7, 16.177, 31.9, 
  11.198, 7.441, 18933.907, 0.6, 191.032, 5.5, 16.2, 27.7, "", 5., 76.67, 
  0.845}, {"ARG", "South America", "Argentina", "2020-03-16", 56., 11., 
  6.286, 2., 0., 0.143, 1.239, 0.243, 0.139, 0.044, 0., 0.003, "", "", "", 
  "", "", "", "", "", "", 106., 1049., 0.023, 0.002, 63., 0.001, 0.143, 7., 
  "tests performed", "", "", "", "", "", "", "", "", "", 41.67, 4.5195777*^7, 
  16.177, 31.9, 11.198, 7.441, 18933.907, 0.6, 191.032, 5.5, 16.2, 27.7, "", 
  5., 76.67, 0.845}, {"ARG", "South America", "Argentina", "2020-03-17", 68., 
  12., 7.286, 2., 0., 0.143, 1.505, 0.266, 0.161, 0.044, 0., 0.003, "", "", 
  "", "", "", "", "", "", "", 128., 1177., 0.026, 0.003, 76., 0.002, 0.139, 
  7.2, "tests performed", "", "", "", "", "", "", "", "", "", 41.67, 
  4.5195777*^7, 16.177, 31.9, 11.198, 7.441, 18933.907, 0.6, 191.032, 5.5, 
  16.2, 27.7, "", 5., 76.67, 0.845}, {"ARG", "South America", "Argentina", 
  "2020-03-18", 79., 11., 8.571, 2., 0., 0.143, 1.748, 0.243, 0.19, 0.044, 
  0., 0.003, "", "", "", "", "", "", "", "", "", 203., 1380., 0.031, 0.004, 
  100., 0.002, 0.151, 6.6, "tests performed", "", "", "", "", "", "", "", "", 
  "", 41.67, 4.5195777*^7, 16.177, 31.9, 11.198, 7.441, 18933.907, 0.6, 
  191.032, 5.5, 16.2, 27.7, "", 5., 76.67, 0.845}, 
 {"ARG", "South America", "Argentina", "2020-03-19", 97., 18., 11.143, 3., 
  1., 0.286, 2.146, 0.398, 0.247, 0.066, 0.022, 0.006, "", "", "", "", "", 
  "", "", "", "", 152., 1532., 0.034, 0.003, 115., 0.003, 0.151, 6.6, 
  "tests performed", "", "", "", "", "", "", "", "", "", 75., 4.5195777*^7, 
  16.177, 31.9, 11.198, 7.441, 18933.907, 0.6, 191.032, 5.5, 16.2, 27.7, "", 
  5., 76.67, 0.845}, {"ARG", "South America", "Argentina", "2020-03-20", 
  128., 31., 13.857, 3., 0., 0.143, 2.832, 0.686, 0.307, 0.066, 0., 0.003, 
  "", "", "", "", "", "", "", "", "", 232., 1764., 0.039, 0.005, 136., 0.003, 
  0.157, 6.4, "tests performed", "", "", "", "", "", "", "", "", "", 88.89, 
  4.5195777*^7, 16.177, 31.9, 11.198, 7.441, 18933.907, 0.6, 191.032, 5.5, 
  16.2, 27.7, "", 5., 76.67, 0.845}, {"ARG", "South America", "Argentina", 
  "2020-03-21", 158., 30., 17.714, 4., 1., 0.286, 3.496, 0.664, 0.392, 0.089, 
  0.022, 0.006, 2.18, "", "", "", "", "", "", "", "", 323., 2087., 0.046, 
  0.007, 175., 0.004, 0.179, 5.6, "tests performed", "", "", "", "", "", "", 
  "", "", "", 88.89, 4.5195777*^7, 16.177, 31.9, 11.198, 7.441, 18933.907, 
  0.6, 191.032, 5.5, 16.2, 27.7, "", 5., 76.67, 0.845}, 
 {"ARG", "South America", "Argentina", "2020-03-22", 266., 108., 31.571, 4., 
  0., 0.286, 5.886, 2.39, 0.699, 0.089, 0., 0.006, 2.18, "", "", "", "", "", 
  "", "", "", 247., 2334., 0.052, 0.005, 199., 0.004, 0.201, 5., 
  "tests performed", "", "", "", "", "", "", "", "", "", 88.89, 4.5195777*^7, 
  16.177, 31.9, 11.198, 7.441, 18933.907, 0.6, 191.032, 5.5, 16.2, 27.7, "", 
  5., 76.67, 0.845}, {"ARG", "South America", "Argentina", "2020-03-23", 
  301., 35., 35., 4., 0., 0.286, 6.66, 0.774, 0.774, 0.089, 0., 0.006, 2.1, 
  "", "", "", "", "", "", "", "", 288., 2622., 0.058, 0.006, 225., 0.005, 
  0.198, 5.1, "tests performed", "", "", "", "", "", "", "", "", "", 100., 
  4.5195777*^7, 16.177, 31.9, 11.198, 7.441, 18933.907, 0.6, 191.032, 5.5, 
  16.2, 27.7, "", 5., 76.67, 0.845}, {"ARG", "South America", "Argentina", 
  "2020-03-24", 387., 86., 45.571, 6., 2., 0.571, 8.563, 1.903, 1.008, 0.133, 
  0.044, 0.013, 2.02, "", "", "", "", "", "", "", "", 445., 3067., 0.068, 
  0.01, 270., 0.006, 0.223, 4.5, "tests performed", "", "", "", "", "", "", 
  "", "", "", 100., 4.5195777*^7, 16.177, 31.9, 11.198, 7.441, 18933.907, 
  0.6, 191.032, 5.5, 16.2, 27.7, "", 5., 76.67, 0.845}, 
 {"ARG", "South America", "Argentina", "2020-03-25", 387., 0., 44., 8., 2., 
  0.857, 8.563, 0., 0.974, 0.177, 0.044, 0.019, 1.96, "", "", "", "", "", "", 
  "", "", 550., 3617., 0.08, 0.012, 320., 0.007, 0.242, 4.1, 
  "tests performed", "", "", "", "", "", "", "", "", "", 100., 4.5195777*^7, 
  16.177, 31.9, 11.198, 7.441, 18933.907, 0.6, 191.032, 5.5, 16.2, 27.7, "", 
  5., 76.67, 0.845}, {"ARG", "South America", "Argentina", "2020-03-26", 
  502., 115., 57.857, 9., 1., 0.857, 11.107, 2.544, 1.28, 0.199, 0.022, 
  0.019, 1.92, "", "", "", "", "", "", "", "", 586., 4203., 0.093, 0.013, 
  382., 0.008, 0.25, 4., "tests performed", "", "", "", "", "", "", "", "", 
  "", 100., 4.5195777*^7, 16.177, 31.9, 11.198, 7.441, 18933.907, 0.6, 
  191.032, 5.5, 16.2, 27.7, "", 5., 76.67, 0.845}, 
 {"ARG", "South America", "Argentina", "2020-03-27", 589., 87., 65.857, 13., 
  4., 1.429, 13.032, 1.925, 1.457, 0.288, 0.089, 0.032, 1.85, "", "", "", "", 
  "", "", "", "", 457., 4660., 0.103, 0.01, 414., 0.009, 0.262, 3.8, 
  "tests performed", "", "", "", "", "", "", "", "", "", 100., 4.5195777*^7, 
  16.177, 31.9, 11.198, 7.441, 18933.907, 0.6, 191.032, 5.5, 16.2, 27.7, "", 
  5., 76.67, 0.845}, {"ARG", "South America", "Argentina", "2020-03-28", 
  690., 101., 76., 18., 5., 2., 15.267, 2.235, 1.682, 0.398, 0.111, 0.044, 
  1.79, "", "", "", "", "", "", "", "", 482., 5142., 0.114, 0.011, 436., 
  0.01, 0.252, 4., "tests performed", "", "", "", "", "", "", "", "", "", 
  100., 4.5195777*^7, 16.177, 31.9, 11.198, 7.441, 18933.907, 0.6, 191.032, 
  5.5, 16.2, 27.7, "", 5., 76.67, 0.845}, {"ARG", "South America", 
  "Argentina", "2020-03-29", 745., 55., 68.429, 19., 1., 2.143, 16.484, 
  1.217, 1.514, 0.42, 0.022, 0.047, 1.72, "", "", "", "", "", "", "", "", 
  718., 5860., 0.13, 0.016, 504., 0.011, 0.236, 4.2, "tests performed", "", 
  "", "", "", "", "", "", "", "", 100., 4.5195777*^7, 16.177, 31.9, 11.198, 
  7.441, 18933.907, 0.6, 191.032, 5.5, 16.2, 27.7, "", 5., 76.67, 0.845}, 
 {"ARG", "South America", "Argentina", "2020-03-30", 820., 75., 74.143, 23., 
  4., 2.714, 18.143, 1.659, 1.64, 0.509, 0.089, 0.06, 1.68, "", "", "", "", 
  "", "", "", "", 659., 6519., 0.144, 0.015, 557., 0.012, 0.233, 4.3, 
  "tests performed", "", "", "", "", "", "", "", "", "", 100., 4.5195777*^7, 
  16.177, 31.9, 11.198, 7.441, 18933.907, 0.6, 191.032, 5.5, 16.2, 27.7, "", 
  5., 76.67, 0.845}, {"ARG", "South America", "Argentina", "2020-03-31", 
  1054., 234., 95.286, 27., 4., 3., 23.321, 5.177, 2.108, 0.597, 0.089, 
  0.066, 1.64, "", "", "", "", "", "", "", "", 670., 7189., 0.159, 0.015, 
  589., 0.013, 0.216, 4.6, "tests performed", "", "", "", "", "", "", "", "", 
  "", 100., 4.5195777*^7, 16.177, 31.9, 11.198, 7.441, 18933.907, 0.6, 
  191.032, 5.5, 16.2, 27.7, "", 5., 76.67, 0.845}, 
 {"ARG", "South America", "Argentina", "2020-04-01", 1054., 0., 95.286, 28., 
  1., 2.857, 23.321, 0., 2.108, 0.62, 0.022, 0.063, 1.55, "", "", "", "", "", 
  "", "", "", 1071., 8260., 0.183, 0.024, 663., 0.015, 0.193, 5.2, 
  "tests performed", "", "", "", "", "", "", "", "", "", 100., 4.5195777*^7, 
  16.177, 31.9, 11.198, 7.441, 18933.907, 0.6, 191.032, 5.5, 16.2, 27.7, "", 
  5., 76.67, 0.845}, {"ARG", "South America", "Argentina", "2020-04-02", 
  1133., 79., 90.143, 36., 8., 3.857, 25.069, 1.748, 1.994, 0.797, 0.177, 
  0.085, 1.48, "", "", "", "", "", "", "", "", 1671., 9931., 0.22, 0.037, 
  818., 0.018, 0.166, 6., "tests performed", "", "", "", "", "", "", "", "", 
  "", 100., 4.5195777*^7, 16.177, 31.9, 11.198, 7.441, 18933.907, 0.6, 
  191.032, 5.5, 16.2, 27.7, "", 5., 76.67, 0.845}, 
 {"ARG", "South America", "Argentina", "2020-04-03", 1265., 132., 96.571, 
  39., 3., 3.714, 27.989, 2.921, 2.137, 0.863, 0.066, 0.082, 1.44, "", "", 
  "", "", "", "", "", "", 1604., 11535., 0.255, 0.035, 982., 0.022, 0.147, 
  6.8, "tests performed", "", "", "", "", "", "", "", "", "", 100., 
  4.5195777*^7, 16.177, 31.9, 11.198, 7.441, 18933.907, 0.6, 191.032, 5.5, 
  16.2, 27.7, "", 5., 76.67, 0.845}, {"ARG", "South America", "Argentina", 
  "2020-04-04", 1451., 186., 108.714, 43., 4., 3.571, 32.105, 4.115, 2.405, 
  0.951, 0.089, 0.079, 1.39, "", "", "", "", "", "", "", "", 1403., 12938., 
  0.286, 0.031, 1114., 0.025, 0.137, 7.3, "tests performed", "", "", "", "", 
  "", "", "", "", "", 100., 4.5195777*^7, 16.177, 31.9, 11.198, 7.441, 
  18933.907, 0.6, 191.032, 5.5, 16.2, 27.7, "", 5., 76.67, 0.845}, 
 {"ARG", "South America", "Argentina", "2020-04-05", 1451., 0., 100.857, 44., 
  1., 3.571, 32.105, 0., 2.232, 0.974, 0.022, 0.079, 1.32, "", "", "", "", 
  "", "", "", "", 1086., 14024., 0.31, 0.024, 1166., 0.026, 0.128, 7.8, 
  "tests performed", "", "", "", "", "", "", "", "", "", 100., 4.5195777*^7, 
  16.177, 31.9, 11.198, 7.441, 18933.907, 0.6, 191.032, 5.5, 16.2, 27.7, "", 
  5., 76.67, 0.845}, {"ARG", "South America", "Argentina", "2020-04-06", 
  1554., 103., 104.857, 48., 4., 3.571, 34.384, 2.279, 2.32, 1.062, 0.089, 
  0.079, 1.29, "", "", "", "", "", "", "", "", 1368., 15392., 0.341, 0.03, 
  1268., 0.028, 0.121, 8.3, "tests performed", "", "", "", "", "", "", "", 
  "", "", 100., 4.5195777*^7, 16.177, 31.9, 11.198, 7.441, 18933.907, 0.6, 
  191.032, 5.5, 16.2, 27.7, "", 5., 76.67, 0.845}, 
 {"ARG", "South America", "Argentina", "2020-04-07", 1628., 74., 82., 56., 
  8., 4.143, 36.021, 1.637, 1.814, 1.239, 0.177, 0.092, 1.25, "", "", "", "", 
  "", "", "", "", 1686., 17078., 0.378, 0.037, 1413., 0.031, 0.11, 9.1, 
  "tests performed", "", "", "", "", "", "", "", "", "", 100., 4.5195777*^7, 
  16.177, 31.9, 11.198, 7.441, 18933.907, 0.6, 191.032, 5.5, 16.2, 27.7, "", 
  5., 76.67, 0.845}, {"ARG", "South America", "Argentina", "2020-04-08", 
  1715., 87., 94.429, 63., 7., 5., 37.946, 1.925, 2.089, 1.394, 0.155, 0.111, 
  1.24, "", "", "", "", "", "", "", "", 2006., 19084., 0.422, 0.044, 1546., 
  0.034, 0.104, 9.6, "tests performed", "", "", "", "", "", "", "", "", "", 
  100., 4.5195777*^7, 16.177, 31.9, 11.198, 7.441, 18933.907, 0.6, 191.032, 
  5.5, 16.2, 27.7, "", 5., 76.67, 0.845}, {"ARG", "South America", 
  "Argentina", "2020-04-09", 1795., 80., 94.571, 72., 9., 5.143, 39.716, 
  1.77, 2.092, 1.593, 0.199, 0.114, 1.22, "", "", "", "", "", "", "", "", 
  1855., 20939., 0.463, 0.041, 1573., 0.035, 0.098, 10.2, "tests performed", 
  "", "", "", "", "", "", "", "", "", 100., 4.5195777*^7, 16.177, 31.9, 
  11.198, 7.441, 18933.907, 0.6, 191.032, 5.5, 16.2, 27.7, "", 5., 76.67, 
  0.845}, {"ARG", "South America", "Argentina", "2020-04-10", 1975., 180., 
  101.429, 82., 10., 6.143, 43.699, 3.983, 2.244, 1.814, 0.221, 0.136, 1.22, 
  "", "", "", "", "", "", "", "", 1720., 22659., 0.501, 0.038, 1589., 0.035, 
  0.101, 9.9, "tests performed", "", "", "", "", "", "", "", "", "", 100., 
  4.5195777*^7, 16.177, 31.9, 11.198, 7.441, 18933.907, 0.6, 191.032, 5.5, 
  16.2, 27.7, "", 5., 76.67, 0.845}, {"ARG", "South America", "Argentina", 
  "2020-04-11", 1975., 0., 74.857, 83., 1., 5.714, 43.699, 0., 1.656, 1.836, 
  0.022, 0.126, 1.19, "", "", "", "", "", "", "", "", 1821., 24480., 0.542, 
  0.04, 1649., 0.036, 0.096, 10.4, "tests performed", "", "", "", "", "", "", 
  "", "", "", 100., 4.5195777*^7, 16.177, 31.9, 11.198, 7.441, 18933.907, 
  0.6, 191.032, 5.5, 16.2, 27.7, "", 5., 76.67, 0.845}, 
 {"ARG", "South America", "Argentina", "2020-04-12", 2142., 167., 98.714, 
  90., 7., 6.571, 47.394, 3.695, 2.184, 1.991, 0.155, 0.145, 1.2, "", "", "", 
  "", "", "", "", "", 1588., 26068., 0.577, 0.035, 1721., 0.038, 0.093, 10.8, 
  "tests performed", "", "", "", "", "", "", "", "", "", 100., 4.5195777*^7, 
  16.177, 31.9, 11.198, 7.441, 18933.907, 0.6, 191.032, 5.5, 16.2, 27.7, "", 
  5., 76.67, 0.845}, {"ARG", "South America", "Argentina", "2020-04-13", 
  2208., 66., 93.429, 97., 7., 7., 48.854, 1.46, 2.067, 2.146, 0.155, 0.155, 
  1.19, "", "", "", "", "", "", "", "", 1865., 27933., 0.618, 0.041, 1792., 
  0.04, 0.09, 11.1, "tests performed", "", "", "", "", "", "", "", "", "", 
  100., 4.5195777*^7, 16.177, 31.9, 11.198, 7.441, 18933.907, 0.6, 191.032, 
  5.5, 16.2, 27.7, "", 5., 76.67, 0.845}, {"ARG", "South America", 
  "Argentina", "2020-04-14", 2277., 69., 92.714, 102., 5., 6.571, 50.381, 
  1.527, 2.051, 2.257, 0.111, 0.145, 1.18, "", "", "", "", "", "", "", "", 
  2113., 30046., 0.665, 0.047, 1853., 0.041, 0.093, 10.8, "tests performed", 
  "", "", "", "", "", "", "", "", "", 100., 4.5195777*^7, 16.177, 31.9, 
  11.198, 7.441, 18933.907, 0.6, 191.032, 5.5, 16.2, 27.7, "", 5., 76.67, 
  0.845}, {"ARG", "South America", "Argentina", "2020-04-15", 2443., 166., 
  104., 111., 9., 6.857, 54.054, 3.673, 2.301, 2.456, 0.199, 0.152, 1.19, "", 
  "", "", "", "", "", "", "", 2301., 32347., 0.716, 0.051, 1895., 0.042, 
  0.096, 10.4, "tests performed", "", "", "", "", "", "", "", "", "", 100., 
  4.5195777*^7, 16.177, 31.9, 11.198, 7.441, 18933.907, 0.6, 191.032, 5.5, 
  16.2, 27.7, "", 5., 76.67, 0.845}, {"ARG", "South America", "Argentina", 
  "2020-04-16", 2571., 128., 110.857, 115., 4., 6.143, 56.886, 2.832, 2.453, 
  2.544, 0.089, 0.136, 1.17, "", "", "", "", "", "", "", "", 2358., 34705., 
  0.768, 0.052, 1967., 0.044, 0.096, 10.4, "tests performed", "", "", "", "", 
  "", "", "", "", "", 100., 4.5195777*^7, 16.177, 31.9, 11.198, 7.441, 
  18933.907, 0.6, 191.032, 5.5, 16.2, 27.7, "", 5., 76.67, 0.845}, 
 {"ARG", "South America", "Argentina", "2020-04-17", 2669., 98., 99.143, 
  123., 8., 5.857, 59.054, 2.168, 2.194, 2.721, 0.177, 0.13, 1.16, "", "", 
  "", "", "", "", "", "", 2193., 36898., 0.816, 0.049, 2034., 0.045, 0.09, 
  11.1, "tests performed", "", "", "", "", "", "", "", "", "", 100., 
  4.5195777*^7, 16.177, 31.9, 11.198, 7.441, 18933.907, 0.6, 191.032, 5.5, 
  16.2, 27.7, "", 5., 76.67, 0.845}, {"ARG", "South America", "Argentina", 
  "2020-04-18", 2758., 89., 111.857, 129., 6., 6.571, 61.023, 1.969, 2.475, 
  2.854, 0.133, 0.145, 1.16, "", "", "", "", "", "", "", "", 2281., 39179., 
  0.867, 0.05, 2100., 0.046, 0.091, 11., "tests performed", "", "", "", "", 
  "", "", "", "", "", 100., 4.5195777*^7, 16.177, 31.9, 11.198, 7.441, 
  18933.907, 0.6, 191.032, 5.5, 16.2, 27.7, "", 5., 76.67, 0.845}, 
 {"ARG", "South America", "Argentina", "2020-04-19", 2839., 81., 99.571, 
  132., 3., 6., 62.816, 1.792, 2.203, 2.921, 0.066, 0.133, 1.17, "", "", "", 
  "", "", "", "", "", 1631., 40810., 0.903, 0.036, 2106., 0.047, 0.09, 11.1, 
  "tests performed", "", "", "", "", "", "", "", "", "", 100., 4.5195777*^7, 
  16.177, 31.9, 11.198, 7.441, 18933.907, 0.6, 191.032, 5.5, 16.2, 27.7, "", 
  5., 76.67, 0.845}, {"ARG", "South America", "Argentina", "2020-04-20", 
  2941., 102., 104.714, 136., 4., 5.571, 65.072, 2.257, 2.317, 3.009, 0.089, 
  0.123, 1.19, "", "", "", "", "", "", "", "", 2383., 43193., 0.956, 0.053, 
  2180., 0.048, 0.087, 11.5, "tests performed", "", "", "", "", "", "", "", 
  "", "", 100., 4.5195777*^7, 16.177, 31.9, 11.198, 7.441, 18933.907, 0.6, 
  191.032, 5.5, 16.2, 27.7, "", 5., 76.67, 0.845}, 
 {"ARG", "South America", "Argentina", "2020-04-21", 3031., 90., 107.714, 
  147., 11., 6.429, 67.064, 1.991, 2.383, 3.253, 0.243, 0.142, 1.2, "", "", 
  "", "", "", "", "", "", 2894., 46087., 1.02, 0.064, 2292., 0.051, 0.089, 
  11.2, "tests performed", "", "", "", "", "", "", "", "", "", 100., 
  4.5195777*^7, 16.177, 31.9, 11.198, 7.441, 18933.907, 0.6, 191.032, 5.5, 
  16.2, 27.7, "", 5., 76.67, 0.845}, {"ARG", "South America", "Argentina", 
  "2020-04-22", 3144., 113., 100.143, 152., 5., 5.857, 69.564, 2.5, 2.216, 
  3.363, 0.111, 0.13, 1.23, "", "", "", "", "", "", "", "", 2658., 48745., 
  1.079, 0.059, 2343., 0.052, 0.084, 11.9, "tests performed", "", "", "", "", 
  "", "", "", "", "", 100., 4.5195777*^7, 16.177, 31.9, 11.198, 7.441, 
  18933.907, 0.6, 191.032, 5.5, 16.2, 27.7, "", 5., 76.67, 0.845}, 
 {"ARG", "South America", "Argentina", "2020-04-23", 3435., 291., 123.429, 
  165., 13., 7.143, 76.003, 6.439, 2.731, 3.651, 0.288, 0.158, 1.25, "", "", 
  "", "", "", "", "", "", 2715., 51460., 1.139, 0.06, 2394., 0.053, 0.083, 
  12., "tests performed", "", "", "", "", "", "", "", "", "", 100., 
  4.5195777*^7, 16.177, 31.9, 11.198, 7.441, 18933.907, 0.6, 191.032, 5.5, 
  16.2, 27.7, "", 5., 76.67, 0.845}, {"ARG", "South America", "Argentina", 
  "2020-04-24", 3607., 172., 134., 176., 11., 7.571, 79.808, 3.806, 2.965, 
  3.894, 0.243, 0.168, 1.23, "", "", "", "", "", "", "", "", 3303., 54763., 
  1.212, 0.073, 2552., 0.056, 0.084, 11.9, "tests performed", "", "", "", "", 
  "", "", "", "", "", 100., 4.5195777*^7, 16.177, 31.9, 11.198, 7.441, 
  18933.907, 0.6, 191.032, 5.5, 16.2, 27.7, "", 5., 76.67, 0.845}, 
 {"ARG", "South America", "Argentina", "2020-04-25", 3780., 173., 146., 185., 
  9., 8., 83.636, 3.828, 3.23, 4.093, 0.199, 0.177, 1.21, "", "", "", "", "", 
  "", "", "", 2645., 57408., 1.27, 0.059, 2604., 0.058, 0.086, 11.6, 
  "tests performed", "", "", "", "", "", "", "", "", "", 100., 4.5195777*^7, 
  16.177, 31.9, 11.198, 7.441, 18933.907, 0.6, 191.032, 5.5, 16.2, 27.7, "", 
  5., 76.67, 0.845}, {"ARG", "South America", "Argentina", "2020-04-26", 
  3892., 112., 150.429, 192., 7., 8.571, 86.114, 2.478, 3.328, 4.248, 0.155, 
  0.19, 1.18, "", "", "", "", "", "", "", "", 1732., 59140., 1.309, 0.038, 
  2619., 0.058, 0.087, 11.5, "tests performed", "", "", "", "", "", "", "", 
  "", "", 98.15, 4.5195777*^7, 16.177, 31.9, 11.198, 7.441, 18933.907, 0.6, 
  191.032, 5.5, 16.2, 27.7, "", 5., 76.67, 0.845}, 
 {"ARG", "South America", "Argentina", "2020-04-27", 4003., 111., 151.714, 
  197., 5., 8.714, 88.57, 2.456, 3.357, 4.359, 0.111, 0.193, 1.16, "", "", 
  "", "", "", "", "", "", 2231., 61371., 1.358, 0.049, 2597., 0.057, 0.091, 
  11., "tests performed", "", "", "", "", "", "", "", "", "", 88.89, 
  4.5195777*^7, 16.177, 31.9, 11.198, 7.441, 18933.907, 0.6, 191.032, 5.5, 
  16.2, 27.7, "", 5., 76.67, 0.845}, {"ARG", "South America", "Argentina", 
  "2020-04-28", 4127., 124., 156.571, 207., 10., 8.571, 91.314, 2.744, 3.464, 
  4.58, 0.221, 0.19, 1.14, "", "", "", "", "", "", "", "", 2934., 64305., 
  1.423, 0.065, 2603., 0.058, 0.086, 11.6, "tests performed", "", "", "", "", 
  "", "", "", "", "", 88.89, 4.5195777*^7, 16.177, 31.9, 11.198, 7.441, 
  18933.907, 0.6, 191.032, 5.5, 16.2, 27.7, "", 5., 76.67, 0.845}, 
 {"ARG", "South America", "Argentina", "2020-04-29", 4285., 158., 163., 214., 
  7., 8.857, 94.81, 3.496, 3.607, 4.735, 0.155, 0.196, 1.13, "", "", "", "", 
  "", "", "", "", 3082., 67387., 1.491, 0.068, 2663., 0.059, 0.086, 11.6, 
  "tests performed", "", "", "", "", "", "", "", "", "", 88.89, 4.5195777*^7, 
  16.177, 31.9, 11.198, 7.441, 18933.907, 0.6, 191.032, 5.5, 16.2, 27.7, "", 
  5., 76.67, 0.845}, {"ARG", "South America", "Argentina", "2020-04-30", 
  4428., 143., 141.857, 218., 4., 7.571, 97.974, 3.164, 3.139, 4.823, 0.089, 
  0.168, 1.12, "", "", "", "", "", "", "", "", 2849., 70236., 1.554, 0.063, 
  2682., 0.059, 0.087, 11.5, "tests performed", "", "", "", "", "", "", "", 
  "", "", 88.89, 4.5195777*^7, 16.177, 31.9, 11.198, 7.441, 18933.907, 0.6, 
  191.032, 5.5, 16.2, 27.7, "", 5., 76.67, 0.845}, 
 {"ARG", "South America", "Argentina", "2020-05-01", 4532., 104., 132.143, 
  225., 7., 7., 100.275, 2.301, 2.924, 4.978, 0.155, 0.155, 1.12, "", "", "", 
  "", "", "", "", "", 3046., 73282., 1.621, 0.067, 2646., 0.059, 0.084, 11.9, 
  "tests performed", "", "", "", "", "", "", "", "", "", 88.89, 4.5195777*^7, 
  16.177, 31.9, 11.198, 7.441, 18933.907, 0.6, 191.032, 5.5, 16.2, 27.7, "", 
  5., 76.67, 0.845}, {"ARG", "South America", "Argentina", "2020-05-02", 
  4681., 149., 128.714, 237., 12., 7.429, 103.572, 3.297, 2.848, 5.244, 
  0.266, 0.164, 1.13, "", "", "", "", "", "", "", "", 2290., 75572., 1.672, 
  0.051, 2595., 0.057, 0.08, 12.5, "tests performed", "", "", "", "", "", "", 
  "", "", "", 88.89, 4.5195777*^7, 16.177, 31.9, 11.198, 7.441, 18933.907, 
  0.6, 191.032, 5.5, 16.2, 27.7, "", 5., 76.67, 0.845}, 
 {"ARG", "South America", "Argentina", "2020-05-03", 4783., 102., 127.286, 
  246., 9., 7.714, 105.828, 2.257, 2.816, 5.443, 0.199, 0.171, 1.15, "", "", 
  "", "", "", "", "", "", 2131., 77703., 1.719, 0.047, 2652., 0.059, 0.08, 
  12.5, "tests performed", "", "", "", "", "", "", "", "", "", 88.89, 
  4.5195777*^7, 16.177, 31.9, 11.198, 7.441, 18933.907, 0.6, 191.032, 5.5, 
  16.2, 27.7, "", 5., 76.67, 0.845}, {"ARG", "South America", "Argentina", 
  "2020-05-04", 4887., 104., 126.286, 260., 14., 9., 108.13, 2.301, 2.794, 
  5.753, 0.31, 0.199, 1.17, "", "", "", "", "", "", "", "", 2852., 80555., 
  1.782, 0.063, 2741., 0.061, 0.075, 13.3, "tests performed", "", "", "", "", 
  "", "", "", "", "", 88.89, 4.5195777*^7, 16.177, 31.9, 11.198, 7.441, 
  18933.907, 0.6, 191.032, 5.5, 16.2, 27.7, "", 5., 76.67, 0.845}, 
 {"ARG", "South America", "Argentina", "2020-05-05", 5020., 133., 127.571, 
  264., 4., 8.143, 111.072, 2.943, 2.823, 5.841, 0.089, 0.18, 1.21, "", "", 
  "", "", "", "", "", "", 4057., 84612., 1.872, 0.09, 2901., 0.064, 0.076, 
  13.2, "tests performed", "", "", "", "", "", "", "", "", "", 88.89, 
  4.5195777*^7, 16.177, 31.9, 11.198, 7.441, 18933.907, 0.6, 191.032, 5.5, 
  16.2, 27.7, "", 5., 76.67, 0.845}, {"ARG", "South America", "Argentina", 
  "2020-05-06", 5208., 188., 131.857, 273., 9., 8.429, 115.232, 4.16, 2.917, 
  6.04, 0.199, 0.186, 1.24, "", "", "", "", "", "", "", "", 4082., 88694., 
  1.962, 0.09, 3044., 0.067, 0.077, 13., "tests performed", "", "", "", "", 
  "", "", "", "", "", 88.89, 4.5195777*^7, 16.177, 31.9, 11.198, 7.441, 
  18933.907, 0.6, 191.032, 5.5, 16.2, 27.7, "", 5., 76.67, 0.845}, 
 {"ARG", "South America", "Argentina", "2020-05-07", 5371., 163., 134.714, 
  282., 9., 9.143, 118.839, 3.607, 2.981, 6.24, 0.199, 0.202, 1.27, "", "", 
  "", "", "", "", "", "", 3924., 92618., 2.049, 0.087, 3197., 0.071, 0.077, 
  13., "tests performed", "", "", "", "", "", "", "", "", "", 88.89, 
  4.5195777*^7, 16.177, 31.9, 11.198, 7.441, 18933.907, 0.6, 191.032, 5.5, 
  16.2, 27.7, "", 5., 76.67, 0.845}, {"ARG", "South America", "Argentina", 
  "2020-05-08", 5611., 240., 154.143, 293., 11., 9.714, 124.149, 5.31, 3.411, 
  6.483, 0.243, 0.215, 1.31, "", "", "", "", "", "", "", "", 3676., 96294., 
  2.131, 0.081, 3287., 0.073, 0.079, 12.7, "tests performed", "", "", "", "", 
  "", "", "", "", "", 88.89, 4.5195777*^7, 16.177, 31.9, 11.198, 7.441, 
  18933.907, 0.6, 191.032, 5.5, 16.2, 27.7, "", 5., 76.67, 0.845}, 
 {"ARG", "South America", "Argentina", "2020-05-09", 5776., 165., 156.429, 
  300., 7., 9., 127.8, 3.651, 3.461, 6.638, 0.155, 0.199, 1.33, "", "", "", 
  "", "", "", "", "", 3596., 99890., 2.21, 0.08, 3474., 0.077, 0.081, 12.3, 
  "tests performed", "", "", "", "", "", "", "", "", "", 88.89, 4.5195777*^7, 
  16.177, 31.9, 11.198, 7.441, 18933.907, 0.6, 191.032, 5.5, 16.2, 27.7, "", 
  5., 76.67, 0.845}, {"ARG", "South America", "Argentina", "2020-05-10", 
  6034., 258., 178.714, 305., 5., 8.429, 133.508, 5.708, 3.954, 6.748, 0.111, 
  0.186, 1.37, "", "", "", "", "", "", "", "", 2282., 102172., 2.261, 0.05, 
  3496., 0.077, 0.084, 11.9, "tests performed", "", "", "", "", "", "", "", 
  "", "", 88.89, 4.5195777*^7, 16.177, 31.9, 11.198, 7.441, 18933.907, 0.6, 
  191.032, 5.5, 16.2, 27.7, "", 5., 76.67, 0.845}, 
 {"ARG", "South America", "Argentina", "2020-05-11", 6278., 244., 198.714, 
  314., 9., 7.714, 138.907, 5.399, 4.397, 6.948, 0.199, 0.171, 1.39, "", "", 
  "", "", "", "", "", "", 3660., 105832., 2.342, 0.081, 3611., 0.08, 0.089, 
  11.2, "tests performed", "", "", "", "", "", "", "", "", "", 94.44, 
  4.5195777*^7, 16.177, 31.9, 11.198, 7.441, 18933.907, 0.6, 191.032, 5.5, 
  16.2, 27.7, "", 5., 76.67, 0.845}, {"ARG", "South America", "Argentina", 
  "2020-05-12", 6563., 285., 220.429, 319., 5., 7.857, 145.213, 6.306, 4.877, 
  7.058, 0.111, 0.174, 1.4, "", "", "", "", "", "", "", "", 3762., 109594., 
  2.425, 0.083, 3569., 0.079, 0.094, 10.6, "tests performed", "", "", "", "", 
  "", "", "", "", "", 90.74, 4.5195777*^7, 16.177, 31.9, 11.198, 7.441, 
  18933.907, 0.6, 191.032, 5.5, 16.2, 27.7, "", 5., 76.67, 0.845}, 
 {"ARG", "South America", "Argentina", "2020-05-13", 6879., 316., 238.714, 
  329., 10., 8., 152.204, 6.992, 5.282, 7.279, 0.221, 0.177, 1.4, "", "", "", 
  "", "", "", "", "", 4347., 113941., 2.521, 0.096, 3607., 0.08, 0.097, 10.3, 
  "tests performed", "", "", "", "", "", "", "", "", "", 90.74, 4.5195777*^7, 
  16.177, 31.9, 11.198, 7.441, 18933.907, 0.6, 191.032, 5.5, 16.2, 27.7, "", 
  5., 76.67, 0.845}, {"ARG", "South America", "Argentina", "2020-05-14", 
  7134., 255., 251.857, 353., 24., 10.143, 157.847, 5.642, 5.573, 7.81, 
  0.531, 0.224, 1.4, "", "", "", "", "", "", "", "", 4210., 118151., 2.614, 
  0.093, 3648., 0.081, 0.098, 10.2, "tests performed", "", "", "", "", "", 
  "", "", "", "", 90.74, 4.5195777*^7, 16.177, 31.9, 11.198, 7.441, 
  18933.907, 0.6, 191.032, 5.5, 16.2, 27.7, "", 5., 76.67, 0.845}, 
 {"ARG", "South America", "Argentina", "2020-05-15", 7479., 345., 266.857, 
  356., 3., 9., 165.48, 7.633, 5.904, 7.877, 0.066, 0.199, 1.41, "", "", "", 
  "", "", "", "", "", 4404., 122555., 2.712, 0.097, 3752., 0.083, 0.103, 9.7, 
  "tests performed", "", "", "", "", "", "", "", "", "", 90.74, 4.5195777*^7, 
  16.177, 31.9, 11.198, 7.441, 18933.907, 0.6, 191.032, 5.5, 16.2, 27.7, "", 
  5., 76.67, 0.845}, {"ARG", "South America", "Argentina", "2020-05-16", 
  7805., 326., 289.857, 363., 7., 9., 172.693, 7.213, 6.413, 8.032, 0.155, 
  0.199, 1.42, "", "", "", "", "", "", "", "", 3753., 126308., 2.795, 0.083, 
  3774., 0.084, 0.107, 9.3, "tests performed", "", "", "", "", "", "", "", 
  "", "", 90.74, 4.5195777*^7, 16.177, 31.9, 11.198, 7.441, 18933.907, 0.6, 
  191.032, 5.5, 16.2, 27.7, "", 5., 76.67, 0.845}, 
 {"ARG", "South America", "Argentina", "2020-05-17", 8068., 263., 290.571, 
  373., 10., 9.714, 178.512, 5.819, 6.429, 8.253, 0.221, 0.215, 1.44, "", "", 
  "", "", "", "", "", "", 2810., 129118., 2.857, 0.062, 3849., 0.085, 0.106, 
  9.4, "tests performed", "", "", "", "", "", "", "", "", "", 90.74, 
  4.5195777*^7, 16.177, 31.9, 11.198, 7.441, 18933.907, 0.6, 191.032, 5.5, 
  16.2, 27.7, "", 5., 76.67, 0.845}, {"ARG", "South America", "Argentina", 
  "2020-05-18", 8371., 303., 299., 382., 9., 9.714, 185.216, 6.704, 6.616, 
  8.452, 0.199, 0.215, 1.46, "", "", "", "", "", "", "", "", 4126., 133244., 
  2.948, 0.091, 3916., 0.087, 0.108, 9.3, "tests performed", "", "", "", "", 
  "", "", "", "", "", 90.74, 4.5195777*^7, 16.177, 31.9, 11.198, 7.441, 
  18933.907, 0.6, 191.032, 5.5, 16.2, 27.7, "", 5., 76.67, 0.845}, 
 {"ARG", "South America", "Argentina", "2020-05-19", 8809., 438., 320.857, 
  393., 11., 10.571, 194.908, 9.691, 7.099, 8.696, 0.243, 0.234, 1.48, "", 
  "", "", "", "", "", "", "", 5598., 138842., 3.072, 0.124, 4178., 0.092, 
  0.11, 9.1, "tests performed", "", "", "", "", "", "", "", "", "", 90.74, 
  4.5195777*^7, 16.177, 31.9, 11.198, 7.441, 18933.907, 0.6, 191.032, 5.5, 
  16.2, 27.7, "", 5., 76.67, 0.845}, {"ARG", "South America", "Argentina", 
  "2020-05-20", 9283., 474., 343.429, 403., 10., 10.571, 205.395, 10.488, 
  7.599, 8.917, 0.221, 0.234, 1.49, "", "", "", "", "", "", "", "", 5877., 
  144719., 3.202, 0.13, 4397., 0.097, 0.114, 8.8, "tests performed", "", "", 
  "", "", "", "", "", "", "", 90.74, 4.5195777*^7, 16.177, 31.9, 11.198, 
  7.441, 18933.907, 0.6, 191.032, 5.5, 16.2, 27.7, "", 5., 76.67, 0.845}, 
 {"ARG", "South America", "Argentina", "2020-05-21", 9931., 648., 399.571, 
  416., 13., 9., 219.733, 14.338, 8.841, 9.204, 0.288, 0.199, 1.51, "", "", 
  "", "", "", "", "", "", 5916., 150635., 3.333, 0.131, 4641., 0.103, 0.122, 
  8.2, "tests performed", "", "", "", "", "", "", "", "", "", 90.74, 
  4.5195777*^7, 16.177, 31.9, 11.198, 7.441, 18933.907, 0.6, 191.032, 5.5, 
  16.2, 27.7, "", 5., 76.67, 0.845}, {"ARG", "South America", "Argentina", 
  "2020-05-22", 10649., 718., 452.857, 433., 17., 11., 235.619, 15.886, 
  10.02, 9.581, 0.376, 0.243, 1.5, "", "", "", "", "", "", "", "", 5695., 
  156330., 3.459, 0.126, 4825., 0.107, 0.131, 7.6, "tests performed", "", "", 
  "", "", "", "", "", "", "", 90.74, 4.5195777*^7, 16.177, 31.9, 11.198, 
  7.441, 18933.907, 0.6, 191.032, 5.5, 16.2, 27.7, "", 5., 76.67, 0.845}, 
 {"ARG", "South America", "Argentina", "2020-05-23", 11353., 704., 506.857, 
  445., 12., 11.714, 251.196, 15.577, 11.215, 9.846, 0.266, 0.259, 1.49, "", 
  "", "", "", "", "", "", "", 4812., 161142., 3.565, 0.106, 4976., 0.11, 
  0.137, 7.3, "tests performed", "", "", "", "", "", "", "", "", "", 90.74, 
  4.5195777*^7, 16.177, 31.9, 11.198, 7.441, 18933.907, 0.6, 191.032, 5.5, 
  16.2, 27.7, "", 5., 76.67, 0.845}, {"ARG", "South America", "Argentina", 
  "2020-05-24", 12076., 723., 572.571, 452., 7., 11.286, 267.193, 15.997, 
  12.669, 10.001, 0.155, 0.25, 1.46, "", "", "", "", "", "", "", "", 3728., 
  164870., 3.648, 0.082, 5107., 0.113, 0.141, 7.1, "tests performed", "", "", 
  "", "", "", "", "", "", "", 90.74, 4.5195777*^7, 16.177, 31.9, 11.198, 
  7.441, 18933.907, 0.6, 191.032, 5.5, 16.2, 27.7, "", 5., 76.67, 0.845}, 
 {"ARG", "South America", "Argentina", "2020-05-25", 12628., 552., 608.143, 
  467., 15., 12.143, 279.407, 12.214, 13.456, 10.333, 0.332, 0.269, 1.43, "", 
  "", "", "", "", "", "", "", 4165., 169035., 3.74, 0.092, 5113., 0.113, 
  0.145, 6.9, "tests performed", "", "", "", "", "", "", "", "", "", 90.74, 
  4.5195777*^7, 16.177, 31.9, 11.198, 7.441, 18933.907, 0.6, 191.032, 5.5, 
  16.2, 27.7, "", 5., 76.67, 0.845}, {"ARG", "South America", "Argentina", 
  "2020-05-26", 13228., 600., 631.286, 484., 17., 13., 292.682, 13.276, 
  13.968, 10.709, 0.376, 0.288, 1.39, "", "", "", "", "", "", "", "", 4935., 
  173970., 3.849, 0.109, 5018., 0.111, 0.152, 6.6, "tests performed", "", "", 
  "", "", "", "", "", "", "", 90.74, 4.5195777*^7, 16.177, 31.9, 11.198, 
  7.441, 18933.907, 0.6, 191.032, 5.5, 16.2, 27.7, "", 5., 76.67, 0.845}, 
 {"ARG", "South America", "Argentina", "2020-05-27", 13933., 705., 664.286, 
  500., 16., 13.857, 308.281, 15.599, 14.698, 11.063, 0.354, 0.307, 1.37, "", 
  "", "", "", "", "", "", "", 5971., 179941., 3.981, 0.132, 5032., 0.111, 
  0.156, 6.4, "tests performed", "", "", "", "", "", "", "", "", "", 90.74, 
  4.5195777*^7, 16.177, 31.9, 11.198, 7.441, 18933.907, 0.6, 191.032, 5.5, 
  16.2, 27.7, "", 5., 76.67, 0.845}, {"ARG", "South America", "Argentina", 
  "2020-05-28", 14702., 769., 681.571, 508., 8., 13.143, 325.296, 17.015, 
  15.08, 11.24, 0.177, 0.291, 1.35, "", "", "", "", "", "", "", "", 6006., 
  185947., 4.114, 0.133, 5045., 0.112, 0.158, 6.3, "tests performed", "", "", 
  "", "", "", "", "", "", "", 90.74, 4.5195777*^7, 16.177, 31.9, 11.198, 
  7.441, 18933.907, 0.6, 191.032, 5.5, 16.2, 27.7, "", 5., 76.67, 0.845}, 
 {"ARG", "South America", "Argentina", "2020-05-29", 15419., 717., 681.429, 
  520., 12., 12.429, 341.16, 15.864, 15.077, 11.505, 0.266, 0.275, 1.33, "", 
  "", "", "", "", "", "", "", 6831., 192778., 4.265, 0.151, 5207., 0.115, 
  0.156, 6.4, "tests performed", "", "", "", "", "", "", "", "", "", 90.74, 
  4.5195777*^7, 16.177, 31.9, 11.198, 7.441, 18933.907, 0.6, 191.032, 5.5, 
  16.2, 27.7, "", 5., 76.67, 0.845}, {"ARG", "South America", "Argentina", 
  "2020-05-30", 16214., 795., 694.429, 528., 8., 11.857, 358.75, 17.59, 
  15.365, 11.683, 0.177, 0.262, 1.32, "", "", "", "", "", "", "", "", 5587., 
  198365., 4.389, 0.124, 5318., 0.118, 0.154, 6.5, "tests performed", "", "", 
  "", "", "", "", "", "", "", 90.74, 4.5195777*^7, 16.177, 31.9, 11.198, 
  7.441, 18933.907, 0.6, 191.032, 5.5, 16.2, 27.7, "", 5., 76.67, 0.845}, 
 {"ARG", "South America", "Argentina", "2020-05-31", 16851., 637., 682.143, 
  539., 11., 12.429, 372.845, 14.094, 15.093, 11.926, 0.243, 0.275, 1.31, "", 
  "", "", "", "", "", "", "", 3828., 202193., 4.474, 0.085, 5332., 0.118, 
  0.156, 6.4, "tests performed", "", "", "", "", "", "", "", "", "", 90.74, 
  4.5195777*^7, 16.177, 31.9, 11.198, 7.441, 18933.907, 0.6, 191.032, 5.5, 
  16.2, 27.7, "", 5., 76.67, 0.845}, {"ARG", "South America", "Argentina", 
  "2020-06-01", 17415., 564., 683.857, 556., 17., 12.714, 385.324, 12.479, 
  15.131, 12.302, 0.376, 0.281, 1.3, "", "", "", "", "", "", "", "", 5248., 
  207441., 4.59, 0.116, 5487., 0.121, 0.161, 6.2, "tests performed", "", "", 
  "", "", "", "", "", "", "", 90.74, 4.5195777*^7, 16.177, 31.9, 11.198, 
  7.441, 18933.907, 0.6, 191.032, 5.5, 16.2, 27.7, "", 5., 76.67, 0.845}, 
 {"ARG", "South America", "Argentina", "2020-06-02", 18319., 904., 727.286, 
  569., 13., 12.143, 405.325, 20.002, 16.092, 12.59, 0.288, 0.269, 1.3, "", 
  "", "", "", "", "", "", "", 5775., 213216., 4.718, 0.128, 5607., 0.124, 
  0.165, 6.1, "tests performed", "", "", "", "", "", "", "", "", "", 90.74, 
  4.5195777*^7, 16.177, 31.9, 11.198, 7.441, 18933.907, 0.6, 191.032, 5.5, 
  16.2, 27.7, "", 5., 76.67, 0.845}, {"ARG", "South America", "Argentina", 
  "2020-06-03", 19268., 949., 762.143, 583., 14., 11.857, 426.323, 20.998, 
  16.863, 12.899, 0.31, 0.262, 1.29, "", "", "", "", "", "", "", "", 6960., 
  220176., 4.872, 0.154, 5748., 0.127, 0.169, 5.9, "tests performed", "", "", 
  "", "", "", "", "", "", "", 90.74, 4.5195777*^7, 16.177, 31.9, 11.198, 
  7.441, 18933.907, 0.6, 191.032, 5.5, 16.2, 27.7, "", 5., 76.67, 0.845}, 
 {"ARG", "South America", "Argentina", "2020-06-04", 20197., 929., 785., 
  608., 25., 14.286, 446.878, 20.555, 17.369, 13.453, 0.553, 0.316, 1.29, "", 
  "", "", "", "", "", "", "", 6568., 226744., 5.017, 0.145, 5828., 0.129, 
  0.172, 5.8, "tests performed", "", "", "", "", "", "", "", "", "", 90.74, 
  4.5195777*^7, 16.177, 31.9, 11.198, 7.441, 18933.907, 0.6, 191.032, 5.5, 
  16.2, 27.7, "", 5., 76.67, 0.845}, {"ARG", "South America", "Argentina", 
  "2020-06-05", 21037., 840., 802.571, 632., 24., 16., 465.464, 18.586, 
  17.758, 13.984, 0.531, 0.354, 1.28, "", "", "", "", "", "", "", "", 6830., 
  233574., 5.168, 0.151, 5828., 0.129, 0.174, 5.7, "tests performed", "", "", 
  "", "", "", "", "", "", "", 88.89, 4.5195777*^7, 16.177, 31.9, 11.198, 
  7.441, 18933.907, 0.6, 191.032, 5.5, 16.2, 27.7, "", 5., 76.67, 0.845}, 
 {"ARG", "South America", "Argentina", "2020-06-06", 22020., 983., 829.429, 
  648., 16., 17.143, 487.214, 21.75, 18.352, 14.338, 0.354, 0.379, 1.29, "", 
  "", "", "", "", "", "", "", 6399., 239973., 5.31, 0.142, 5944., 0.132, 
  0.183, 5.5, "tests performed", "", "", "", "", "", "", "", "", "", 88.89, 
  4.5195777*^7, 16.177, 31.9, 11.198, 7.441, 18933.907, 0.6, 191.032, 5.5, 
  16.2, 27.7, "", 5., 76.67, 0.845}, {"ARG", "South America", "Argentina", 
  "2020-06-07", 22794., 774., 849., 664., 16., 17.857, 504.339, 17.125, 
  18.785, 14.692, 0.354, 0.395, 1.29, "", "", "", "", "", "", "", "", 3416., 
  243389., 5.385, 0.076, 5885., 0.13, 0.185, 5.4, "tests performed", "", "", 
  "", "", "", "", "", "", "", 88.89, 4.5195777*^7, 16.177, 31.9, 11.198, 
  7.441, 18933.907, 0.6, 191.032, 5.5, 16.2, 27.7, "", 5., 76.67, 0.845}, 
 {"ARG", "South America", "Argentina", "2020-06-08", 23620., 826., 886.429, 
  693., 29., 19.571, 522.615, 18.276, 19.613, 15.333, 0.642, 0.433, 1.3, "", 
  "", "", "", "", "", "", "", 6300., 249689., 5.525, 0.139, 6035., 0.134, 
  0.186, 5.4, "tests performed", "", "", "", "", "", "", "", "", "", 88.89, 
  4.5195777*^7, 16.177, 31.9, 11.198, 7.441, 18933.907, 0.6, 191.032, 5.5, 
  16.2, 27.7, "", 5., 76.67, 0.845}, {"ARG", "South America", "Argentina", 
  "2020-06-09", 24761., 1141., 920.286, 717., 24., 21.143, 547.861, 25.246, 
  20.362, 15.864, 0.531, 0.468, 1.31, "", "", "", "", "", "", "", "", 7423., 
  257112., 5.689, 0.164, 6271., 0.139, 0.191, 5.2, "tests performed", "", "", 
  "", "", "", "", "", "", "", 88.89, 4.5195777*^7, 16.177, 31.9, 11.198, 
  7.441, 18933.907, 0.6, 191.032, 5.5, 16.2, 27.7, "", 5., 76.67, 0.845}, 
 {"ARG", "South America", "Argentina", "2020-06-10", 25987., 1226., 959.857, 
  735., 18., 21.714, 574.987, 27.126, 21.238, 16.263, 0.398, 0.48, 1.32, "", 
  "", "", "", "", "", "", "", 8024., 265136., 5.866, 0.178, 6423., 0.142, 
  0.197, 5.1, "tests performed", "", "", "", "", "", "", "", "", "", 88.89, 
  4.5195777*^7, 16.177, 31.9, 11.198, 7.441, 18933.907, 0.6, 191.032, 5.5, 
  16.2, 27.7, "", 5., 76.67, 0.845}, {"ARG", "South America", "Argentina", 
  "2020-06-11", 27373., 1386., 1025.143, 765., 30., 22.429, 605.654, 30.667, 
  22.682, 16.926, 0.664, 0.496, 1.32, "", "", "", "", "", "", "", "", 8424., 
  273560., 6.053, 0.186, 6688., 0.148, 0.204, 4.9, "tests performed", "", "", 
  "", "", "", "", "", "", "", 88.89, 4.5195777*^7, 16.177, 31.9, 11.198, 
  7.441, 18933.907, 0.6, 191.032, 5.5, 16.2, 27.7, "", 5., 76.67, 0.845}, 
 {"ARG", "South America", "Argentina", "2020-06-12", 28764., 1391., 1103.857, 
  785., 20., 21.857, 636.431, 30.777, 24.424, 17.369, 0.443, 0.484, 1.33, "", 
  "", "", "", "", "", "", "", 9299., 282859., 6.259, 0.206, 7041., 0.156, 
  0.211, 4.7, "tests performed", "", "", "", "", "", "", "", "", "", 88.89, 
  4.5195777*^7, 16.177, 31.9, 11.198, 7.441, 18933.907, 0.6, 191.032, 5.5, 
  16.2, 27.7, "", 5., 76.67, 0.845}, {"ARG", "South America", "Argentina", 
  "2020-06-13", 30295., 1531., 1182.143, 815., 30., 23.857, 670.306, 33.875, 
  26.156, 18.033, 0.664, 0.528, 1.33, "", "", "", "", "", "", "", "", 8158., 
  291017., 6.439, 0.181, 7292., 0.161, 0.212, 4.7, "tests performed", "", "", 
  "", "", "", "", "", "", "", 88.89, 4.5195777*^7, 16.177, 31.9, 11.198, 
  7.441, 18933.907, 0.6, 191.032, 5.5, 16.2, 27.7, "", 5., 76.67, 0.845}, 
 {"ARG", "South America", "Argentina", "2020-06-14", 31577., 1282., 1254.714, 
  833., 18., 24.143, 698.671, 28.365, 27.762, 18.431, 0.398, 0.534, 1.32, "", 
  "", "", "", "", "", "", "", 5227., 296244., 6.555, 0.116, 7551., 0.167, 
  0.215, 4.7, "tests performed", "", "", "", "", "", "", "", "", "", 88.89, 
  4.5195777*^7, 16.177, 31.9, 11.198, 7.441, 18933.907, 0.6, 191.032, 5.5, 
  16.2, 27.7, "", 5., 76.67, 0.845}, {"ARG", "South America", "Argentina", 
  "2020-06-15", 32785., 1208., 1309.286, 854., 21., 23., 725.4, 26.728, 
  28.969, 18.896, 0.465, 0.509, 1.32, "", "", "", "", "", "", "", "", 5859., 
  302103., 6.684, 0.13, 7488., 0.166, 0.222, 4.5, "tests performed", "", "", 
  "", "", "", "", "", "", "", 88.89, 4.5195777*^7, 16.177, 31.9, 11.198, 
  7.441, 18933.907, 0.6, 191.032, 5.5, 16.2, 27.7, "", 5., 76.67, 0.845}, 
 {"ARG", "South America", "Argentina", "2020-06-16", 34159., 1374., 1342.571, 
  878., 24., 23., 755.801, 30.401, 29.706, 19.427, 0.531, 0.509, 1.31, "", 
  "", "", "", "", "", "", "", 7835., 309938., 6.858, 0.173, 7547., 0.167, 
  0.226, 4.4, "tests performed", "", "", "", "", "", "", "", "", "", 88.89, 
  4.5195777*^7, 16.177, 31.9, 11.198, 7.441, 18933.907, 0.6, 191.032, 5.5, 
  16.2, 27.7, "", 5., 76.67, 0.845}, {"ARG", "South America", "Argentina", 
  "2020-06-17", 35552., 1393., 1366.429, 913., 35., 25.429, 786.622, 30.821, 
  30.234, 20.201, 0.774, 0.563, 1.31, "", "", "", "", "", "", "", "", 9745., 
  319683., 7.073, 0.216, 7792., 0.172, 0.23, 4.3, "tests performed", "", "", 
  "", "", "", "", "", "", "", 88.89, 4.5195777*^7, 16.177, 31.9, 11.198, 
  7.441, 18933.907, 0.6, 191.032, 5.5, 16.2, 27.7, "", 5., 76.67, 0.845}, 
 {"ARG", "South America", "Argentina", "2020-06-18", 37510., 1958., 1448.143, 
  948., 35., 26.143, 829.945, 43.323, 32.042, 20.975, 0.774, 0.578, 1.32, "", 
  "", "", "", "", "", "", "", 10466., 330149., 7.305, 0.232, 8084., 0.179, 
  0.232, 4.3, "tests performed", "", "", "", "", "", "", "", "", "", 88.89, 
  4.5195777*^7, 16.177, 31.9, 11.198, 7.441, 18933.907, 0.6, 191.032, 5.5, 
  16.2, 27.7, "", 5., 76.67, 0.845}, {"ARG", "South America", "Argentina", 
  "2020-06-19", 39570., 2060., 1543.714, 979., 31., 27.714, 875.524, 45.579, 
  34.156, 21.661, 0.686, 0.613, 1.32, "", "", "", "", "", "", "", "", 10364., 
  340513., 7.534, 0.229, 8236., 0.182, 0.235, 4.3, "tests performed", "", "", 
  "", "", "", "", "", "", "", 88.89, 4.5195777*^7, 16.177, 31.9, 11.198, 
  7.441, 18933.907, 0.6, 191.032, 5.5, 16.2, 27.7, "", 5., 76.67, 0.845}, 
 {"ARG", "South America", "Argentina", "2020-06-20", 41204., 1634., 1558.429, 
  992., 13., 25.286, 911.678, 36.154, 34.482, 21.949, 0.288, 0.559, 1.32, "", 
  "", "", "", "", "", "", "", 9988., 350501., 7.755, 0.221, 8498., 0.188, 
  0.245, 4.1, "tests performed", "", "", "", "", "", "", "", "", "", 88.89, 
  4.5195777*^7, 16.177, 31.9, 11.198, 7.441, 18933.907, 0.6, 191.032, 5.5, 
  16.2, 27.7, "", 5., 76.67, 0.845}, {"ARG", "South America", "Argentina", 
  "2020-06-21", 42785., 1581., 1601.143, 1011., 19., 25.429, 946.659, 34.981, 
  35.427, 22.369, 0.42, 0.563, 1.33, "", "", "", "", "", "", "", "", 6597., 
  357098., 7.901, 0.146, 8693., 0.192, 0.247, 4., "tests performed", "", "", 
  "", "", "", "", "", "", "", 88.89, 4.5195777*^7, 16.177, 31.9, 11.198, 
  7.441, 18933.907, 0.6, 191.032, 5.5, 16.2, 27.7, "", 5., 76.67, 0.845}, 
 {"ARG", "South America", "Argentina", "2020-06-22", 44931., 2146., 1735.143, 
  1043., 32., 27., 994.142, 47.482, 38.392, 23.077, 0.708, 0.597, 1.33, "", 
  "", "", "", "", "", "", "", 9512., 366610., 8.112, 0.21, 9215., 0.204, 
  0.249, 4., "tests performed", "", "", "", "", "", "", "", "", "", 88.89, 
  4.5195777*^7, 16.177, 31.9, 11.198, 7.441, 18933.907, 0.6, 191.032, 5.5, 
  16.2, 27.7, "", 5., 76.67, 0.845}, {"ARG", "South America", "Argentina", 
  "2020-06-23", 47203., 2272., 1863.429, 1078., 35., 28.571, 1044.412, 50.27, 
  41.23, 23.852, 0.774, 0.632, 1.33, "", "", "", "", "", "", "", "", 11516., 
  378126., 8.366, 0.255, 9741., 0.216, 0.252, 4., "tests performed", "", "", 
  "", "", "", "", "", "", "", 88.89, 4.5195777*^7, 16.177, 31.9, 11.198, 
  7.441, 18933.907, 0.6, 191.032, 5.5, 16.2, 27.7, "", 5., 76.67, 0.845}, 
 {"ARG", "South America", "Argentina", "2020-06-24", 49851., 2648., 2042.714, 
  1116., 38., 29., 1103.001, 58.59, 45.197, 24.693, 0.841, 0.642, 1.32, "", 
  "", "", "", "", "", "", "", 11336., 389462., 8.617, 0.251, 9968., 0.221, 
  0.255, 3.9, "tests performed", "", "", "", "", "", "", "", "", "", 88.89, 
  4.5195777*^7, 16.177, 31.9, 11.198, 7.441, 18933.907, 0.6, 191.032, 5.5, 
  16.2, 27.7, "", 5., 76.67, 0.845}, {"ARG", "South America", "Argentina", 
  "2020-06-25", 52457., 2606., 2135.286, 1150., 34., 28.857, 1160.662, 57.66, 
  47.245, 25.445, 0.752, 0.638, 1.3, "", "", "", "", "", "", "", "", 11849., 
  401311., 8.879, 0.262, 10166., 0.225, 0.263, 3.8, "tests performed", "", 
  "", "", "", "", "", "", "", "", 88.89, 4.5195777*^7, 16.177, 31.9, 11.198, 
  7.441, 18933.907, 0.6, 191.032, 5.5, 16.2, 27.7, "", 5., 76.67, 0.845}, 
 {"ARG", "South America", "Argentina", "2020-06-26", 55343., 2886., 2253.286, 
  1184., 34., 29.286, 1224.517, 63.856, 49.856, 26.197, 0.752, 0.648, 1.29, 
  "", "", "", "", "", "", "", "", 12344., 413655., 9.153, 0.273, 10449., 
  0.231, 0.27, 3.7, "tests performed", "", "", "", "", "", "", "", "", "", 
  88.89, 4.5195777*^7, 16.177, 31.9, 11.198, 7.441, 18933.907, 0.6, 191.032, 
  5.5, 16.2, 27.7, "", 5., 76.67, 0.845}, {"ARG", "South America", 
  "Argentina", "2020-06-27", 57744., 2401., 2362.857, 1207., 23., 30.714, 
  1277.641, 53.124, 52.28, 26.706, 0.509, 0.68, 1.27, "", "", "", "", "", "", 
  "", "", 10191., 423846., 9.378, 0.225, 10478., 0.232, 0.268, 3.7, 
  "tests performed", "", "", "", "", "", "", "", "", "", 88.89, 4.5195777*^7, 
  16.177, 31.9, 11.198, 7.441, 18933.907, 0.6, 191.032, 5.5, 16.2, 27.7, "", 
  5., 76.67, 0.845}, {"ARG", "South America", "Argentina", "2020-06-28", 
  59933., 2189., 2449.714, 1232., 25., 31.571, 1326.075, 48.434, 54.202, 
  27.259, 0.553, 0.699, 1.25, "", "", "", "", "", "", "", "", 6569., 430415., 
  9.523, 0.145, 10474., 0.232, 0.274, 3.6, "tests performed", "", "", "", "", 
  "", "", "", "", "", 88.89, 4.5195777*^7, 16.177, 31.9, 11.198, 7.441, 
  18933.907, 0.6, 191.032, 5.5, 16.2, 27.7, "", 5., 76.67, 0.845}, 
 {"ARG", "South America", "Argentina", "2020-06-29", 62268., 2335., 2476.714, 
  1280., 48., 33.857, 1377.739, 51.664, 54.8, 28.321, 1.062, 0.749, 1.23, "", 
  "", "", "", "", "", "", "", 9789., 440204., 9.74, 0.217, 10513., 0.233, 
  0.273, 3.7, "tests performed", "", "", "", "", "", "", "", "", "", 88.89, 
  4.5195777*^7, 16.177, 31.9, 11.198, 7.441, 18933.907, 0.6, 191.032, 5.5, 
  16.2, 27.7, "", 5., 76.67, 0.845}, {"ARG", "South America", "Argentina", 
  "2020-06-30", 64530., 2262., 2475.286, 1307., 27., 32.714, 1427.788, 
  50.049, 54.768, 28.919, 0.597, 0.724, 1.22, "", "", "", "", "", "", "", "", 
  11115., 451319., 9.986, 0.246, 10456., 0.231, 0.278, 3.6, 
  "tests performed", "", "", "", "", "", "", "", "", "", 88.89, 4.5195777*^7, 
  16.177, 31.9, 11.198, 7.441, 18933.907, 0.6, 191.032, 5.5, 16.2, 27.7, "", 
  5., 76.67, 0.845}, {"ARG", "South America", "Argentina", "2020-07-01", 
  67197., 2667., 2478., 1351., 44., 33.571, 1486.798, 59.01, 54.828, 29.892, 
  0.974, 0.743, 1.21, "", "", "", "", "", "", "", "", 11365., 462684., 
  10.237, 0.251, 10460., 0.231, 0.283, 3.5, "tests performed", "", "", "", 
  "", "", "", "", "", "", 92.59, 4.5195777*^7, 16.177, 31.9, 11.198, 7.441, 
  18933.907, 0.6, 191.032, 5.5, 16.2, 27.7, "", 5., 76.67, 0.845}, 
 {"ARG", "South America", "Argentina", "2020-07-02", 69941., 2744., 2497.714, 
  1385., 34., 33.571, 1547.512, 60.714, 55.264, 30.644, 0.752, 0.743, 1.2, 
  "", "", "", "", "", "", "", "", 11586., 474270., 10.494, 0.256, 10423., 
  0.231, 0.282, 3.5, "tests performed", "", "", "", "", "", "", "", "", "", 
  81.48, 4.5195777*^7, 16.177, 31.9, 11.198, 7.441, 18933.907, 0.6, 191.032, 
  5.5, 16.2, 27.7, "", 5., 76.67, 0.845}, {"ARG", "South America", 
  "Argentina", "2020-07-03", 72786., 2845., 2491.857, 1437., 52., 36.143, 
  1610.46, 62.948, 55.135, 31.795, 1.151, 0.8, 1.2, "", "", "", "", "", "", 
  "", "", 12822., 487092., 10.777, 0.284, 10491., 0.232, 0.284, 3.5, 
  "tests performed", "", "", "", "", "", "", "", "", "", 92.59, 4.5195777*^7, 
  16.177, 31.9, 11.198, 7.441, 18933.907, 0.6, 191.032, 5.5, 16.2, 27.7, "", 
  5., 76.67, 0.845}, {"ARG", "South America", "Argentina", "2020-07-04", 
  75376., 2590., 2518.857, 1481., 44., 39.143, 1667.766, 57.306, 55.732, 
  32.769, 0.974, 0.866, 1.2, "", "", "", "", "", "", "", "", 11747., 498839., 
  11.037, 0.26, 10713., 0.237, 0.291, 3.4, "tests performed", "", "", "", "", 
  "", "", "", "", "", 92.59, 4.5195777*^7, 16.177, 31.9, 11.198, 7.441, 
  18933.907, 0.6, 191.032, 5.5, 16.2, 27.7, "", 5., 76.67, 0.845}, 
 {"ARG", "South America", "Argentina", "2020-07-05", 77815., 2439., 2554.571, 
  1507., 26., 39.286, 1721.732, 53.965, 56.522, 33.344, 0.575, 0.869, 1.2, 
  "", "", "", "", "", "", "", "", 7122., 505961., 11.195, 0.158, 10792., 
  0.239, 0.29, 3.4, "tests performed", "", "", "", "", "", "", "", "", "", 
  92.59, 4.5195777*^7, 16.177, 31.9, 11.198, 7.441, 18933.907, 0.6, 191.032, 
  5.5, 16.2, 27.7, "", 5., 76.67, 0.845}, {"ARG", "South America", 
  "Argentina", "2020-07-06", 80447., 2632., 2597., 1582., 75., 43.143, 
  1779.967, 58.236, 57.461, 35.003, 1.659, 0.955, 1.2, "", "", "", "", "", 
  "", "", "", 10610., 516571., 11.43, 0.235, 10910., 0.241, 0.295, 3.4, 
  "tests performed", "", "", "", "", "", "", "", "", "", 92.59, 4.5195777*^7, 
  16.177, 31.9, 11.198, 7.441, 18933.907, 0.6, 191.032, 5.5, 16.2, 27.7, "", 
  5., 76.67, 0.845}, {"ARG", "South America", "Argentina", "2020-07-07", 
  83426., 2979., 2699.429, 1644., 62., 48.143, 1845.88, 65.913, 59.727, 
  36.375, 1.372, 1.065, 1.2, "", "", "", "", "", "", "", "", 12906., 529477., 
  11.715, 0.286, 11165., 0.247, 0.297, 3.4, "tests performed", "", "", "", 
  "", "", "", "", "", "", 92.59, 4.5195777*^7, 16.177, 31.9, 11.198, 7.441, 
  18933.907, 0.6, 191.032, 5.5, 16.2, 27.7, "", 5., 76.67, 0.845}, 
 {"ARG", "South America", "Argentina", "2020-07-08", 87030., 3604., 2833.286, 
  1694., 50., 49., 1925.622, 79.742, 62.689, 37.481, 1.106, 1.084, 1.2, "", 
  "", "", "", "", "", "", "", 14727., 544204., 12.041, 0.326, 11646., 0.258, 
  0.301, 3.3, "tests performed", "", "", "", "", "", "", "", "", "", 92.59, 
  4.5195777*^7, 16.177, 31.9, 11.198, 7.441, 18933.907, 0.6, 191.032, 5.5, 
  16.2, 27.7, "", 5., 76.67, 0.845}, {"ARG", "South America", "Argentina", 
  "2020-07-09", 90693., 3663., 2964.571, 1720., 26., 47.857, 2006.67, 81.047, 
  65.594, 38.057, 0.575, 1.059, 1.2, "", "", "", "", "", "", "", "", 13046., 
  557250., 12.33, 0.289, 11854., 0.262, 0.304, 3.3, "tests performed", "", 
  "", "", "", "", "", "", "", "", 92.59, 4.5195777*^7, 16.177, 31.9, 11.198, 
  7.441, 18933.907, 0.6, 191.032, 5.5, 16.2, 27.7, "", 5., 76.67, 0.845}, 
 {"ARG", "South America", "Argentina", "2020-07-10", 94060., 3367., 3039.143, 
  1774., 54., 48.143, 2081.168, 74.498, 67.244, 39.251, 1.195, 1.065, 1.2, 
  "", "", "", "", "", "", "", "", 12017., 569267., 12.596, 0.266, 11739., 
  0.26, 0.309, 3.2, "tests performed", "", "", "", "", "", "", "", "", "", 
  92.59, 4.5195777*^7, 16.177, 31.9, 11.198, 7.441, 18933.907, 0.6, 191.032, 
  5.5, 16.2, 27.7, "", 5., 76.67, 0.845}, {"ARG", "South America", 
  "Argentina", "2020-07-11", 97509., 3449., 3161.857, 1810., 36., 47., 
  2157.48, 76.312, 69.959, 40.048, 0.797, 1.04, 1.2, "", "", "", "", "", "", 
  "", "", 11434., 580701., 12.849, 0.253, 11695., 0.259, 0.309, 3.2, 
  "tests performed", "", "", "", "", "", "", "", "", "", 92.59, 4.5195777*^7, 
  16.177, 31.9, 11.198, 7.441, 18933.907, 0.6, 191.032, 5.5, 16.2, 27.7, "", 
  5., 76.67, 0.845}, {"ARG", "South America", "Argentina", "2020-07-12", 
  100166., 2657., 3193., 1845., 35., 48.286, 2216.269, 58.789, 70.648, 
  40.822, 0.774, 1.068, 1.2, "", "", "", "", "", "", "", "", 7853., 588554., 
  13.022, 0.174, 11799., 0.261, 0.308, 3.2, "tests performed", "", "", "", 
  "", "", "", "", "", "", 92.59, 4.5195777*^7, 16.177, 31.9, 11.198, 7.441, 
  18933.907, 0.6, 191.032, 5.5, 16.2, 27.7, "", 5., 76.67, 0.845}, 
 {"ARG", "South America", "Argentina", "2020-07-13", 103265., 3099., 
  3259.714, 1903., 58., 45.857, 2284.837, 68.568, 72.124, 42.106, 1.283, 
  1.015, 1.2, "", "", "", "", "", "", "", "", 12301., 600855., 13.294, 0.272, 
  12041., 0.266, 0.311, 3.2, "tests performed", "", "", "", "", "", "", "", 
  "", "", 92.59, 4.5195777*^7, 16.177, 31.9, 11.198, 7.441, 18933.907, 0.6, 
  191.032, 5.5, 16.2, 27.7, "", 5., 76.67, 0.845}, 
 {"ARG", "South America", "Argentina", "2020-07-14", 106910., 3645., 
  3354.857, 1968., 65., 46.286, 2365.486, 80.649, 74.229, 43.544, 1.438, 
  1.024, 1.2, "", "", "", "", "", "", "", "", 14899., 615754., 13.624, 0.33, 
  12325., 0.273, 0.311, 3.2, "tests performed", "", "", "", "", "", "", "", 
  "", "", 92.59, 4.5195777*^7, 16.177, 31.9, 11.198, 7.441, 18933.907, 0.6, 
  191.032, 5.5, 16.2, 27.7, "", 5., 76.67, 0.845}, 
 {"ARG", "South America", "Argentina", "2020-07-15", 111146., 4236., 
  3445.143, 2050., 82., 50.857, 2459.212, 93.726, 76.227, 45.358, 1.814, 
  1.125, 1.2, "", "", "", "", "", "", "", "", 15161., 630915., 13.96, 0.335, 
  12387., 0.274, 0.31, 3.2, "tests performed", "", "", "", "", "", "", "", 
  "", "", 92.59, 4.5195777*^7, 16.177, 31.9, 11.198, 7.441, 18933.907, 0.6, 
  191.032, 5.5, 16.2, 27.7, "", 5., 76.67, 0.845}, 
 {"ARG", "South America", "Argentina", "2020-07-16", 114783., 3637., 
  3441.429, 2112., 62., 56., 2539.684, 80.472, 76.145, 46.73, 1.372, 1.239, 
  1.2, "", "", "", "", "", "", "", "", 15020., 645935., 14.292, 0.332, 
  12669., 0.28, 0.314, 3.2, "tests performed", "", "", "", "", "", "", "", 
  "", "", 92.59, 4.5195777*^7, 16.177, 31.9, 11.198, 7.441, 18933.907, 0.6, 
  191.032, 5.5, 16.2, 27.7, "", 5., 76.67, 0.845}, 
 {"ARG", "South America", "Argentina", "2020-07-17", 119301., 4518., 
  3605.857, 2178., 66., 57.714, 2639.649, 99.965, 79.783, 48.19, 1.46, 1.277, 
  1.21, "", "", "", "", "", "", "", "", 16760., 662695., 14.663, 0.371, 
  13347., 0.295, 0.313, 3.2, "tests performed", "", "", "", "", "", "", "", 
  "", "", 92.59, 4.5195777*^7, 16.177, 31.9, 11.198, 7.441, 18933.907, 0.6, 
  191.032, 5.5, 16.2, 27.7, "", 5., 76.67, 0.845}, 
 {"ARG", "South America", "Argentina", "2020-07-18", 122524., 3223., 
  3573.571, 2220., 42., 58.571, 2710.961, 71.312, 79.069, 49.12, 0.929, 
  1.296, 1.22, "", "", "", "", "", "", "", "", 14337., 677032., 14.98, 0.317, 
  13762., 0.304, 0.318, 3.1, "tests performed", "", "", "", "", "", "", "", 
  "", "", 92.59, 4.5195777*^7, 16.177, 31.9, 11.198, 7.441, 18933.907, 0.6, 
  191.032, 5.5, 16.2, 27.7, "", 5., 76.67, 0.845}, 
 {"ARG", "South America", "Argentina", "2020-07-19", 126755., 4231., 
  3798.429, 2260., 40., 59.286, 2804.576, 93.615, 84.044, 50.005, 0.885, 
  1.312, 1.23, "", "", "", "", "", "", "", "", 10164., 687196., 15.205, 
  0.225, 14092., 0.312, 0.32, 3.1, "tests performed", "", "", "", "", "", "", 
  "", "", "", 92.59, 4.5195777*^7, 16.177, 31.9, 11.198, 7.441, 18933.907, 
  0.6, 191.032, 5.5, 16.2, 27.7, "", 5., 76.67, 0.845}, 
 {"ARG", "South America", "Argentina", "2020-07-20", 130774., 4019., 
  3929.857, 2373., 113., 67.143, 2893.5, 88.924, 86.952, 52.505, 2.5, 1.486, 
  1.23, "", "", "", "", "", "", "", "", 14699., 701895., 15.53, 0.325, 
  14434., 0.319, 0.324, 3.1, "tests performed", "", "", "", "", "", "", "", 
  "", "", 90.74, 4.5195777*^7, 16.177, 31.9, 11.198, 7.441, 18933.907, 0.6, 
  191.032, 5.5, 16.2, 27.7, "", 5., 76.67, 0.845}, 
 {"ARG", "South America", "Argentina", "2020-07-21", 136118., 5344., 
  4172.571, 2490., 117., 74.571, 3011.742, 118.241, 92.322, 55.094, 2.589, 
  1.65, 1.23, "", "", "", "", "", "", "", "", 17428., 719323., 15.916, 0.386, 
  14796., 0.327, 0.332, 3., "tests performed", "", "", "", "", "", "", "", 
  "", "", 90.74, 4.5195777*^7, 16.177, 31.9, 11.198, 7.441, 18933.907, 0.6, 
  191.032, 5.5, 16.2, 27.7, "", 5., 76.67, 0.845}, 
 {"ARG", "South America", "Argentina", "2020-07-22", 141900., 5782., 
  4393.429, 2588., 98., 76.857, 3139.674, 127.932, 97.209, 57.262, 2.168, 
  1.701, 1.23, "", "", "", "", "", "", "", "", 18231., 737554., 16.319, 
  0.403, 15234., 0.337, 0.338, 3., "tests performed", "", "", "", "", "", "", 
  "", "", "", 90.74, 4.5195777*^7, 16.177, 31.9, 11.198, 7.441, 18933.907, 
  0.6, 191.032, 5.5, 16.2, 27.7, "", 5., 76.67, 0.845}, 
 {"ARG", "South America", "Argentina", "2020-07-23", 148027., 6127., 
  4749.143, 2702., 114., 84.286, 3275.24, 135.566, 105.079, 59.784, 2.522, 
  1.865, 1.22, "", "", "", "", "", "", "", "", 18064., 755618., 16.719, 0.4, 
  15669., 0.347, 0.341, 2.9, "tests performed", "", "", "", "", "", "", "", 
  "", "", 90.74, 4.5195777*^7, 16.177, 31.9, 11.198, 7.441, 18933.907, 0.6, 
  191.032, 5.5, 16.2, 27.7, "", 5., 76.67, 0.845}, 
 {"ARG", "South America", "Argentina", "2020-07-24", 153520., 5493., 
  4888.429, 2807., 105., 89.857, 3396.778, 121.538, 108.161, 62.108, 2.323, 
  1.988, 1.21, "", "", "", "", "", "", "", "", 19089., 774707., 17.141, 
  0.422, 16002., 0.354, 0.349, 2.9, "tests performed", "", "", "", "", "", 
  "", "", "", "", 90.74, 4.5195777*^7, 16.177, 31.9, 11.198, 7.441, 
  18933.907, 0.6, 191.032, 5.5, 16.2, 27.7, "", 5., 76.67, 0.845}, 
 {"ARG", "South America", "Argentina", "2020-07-25", 158334., 4814., 
  5115.714, 2893., 86., 96.143, 3503.292, 106.514, 113.19, 64.01, 1.903, 
  2.127, 1.2, "", "", "", "", "", "", "", "", 15425., 790132., 17.482, 0.341, 
  16157., 0.357, 0.348, 2.9, "tests performed", "", "", "", "", "", "", "", 
  "", "", 90.74, 4.5195777*^7, 16.177, 31.9, 11.198, 7.441, 18933.907, 0.6, 
  191.032, 5.5, 16.2, 27.7, "", 5., 76.67, 0.845}, 
 {"ARG", "South America", "Argentina", "2020-07-26", 162526., 4192., 
  5110.143, 2939., 46., 97., 3596.044, 92.752, 113.067, 65.028, 1.018, 2.146, 
  1.19, "", "", "", "", "", "", "", "", 11181., 801313., 17.73, 0.247, 
  16302., 0.361, 0.35, 2.9, "tests performed", "", "", "", "", "", "", "", 
  "", "", 90.74, 4.5195777*^7, 16.177, 31.9, 11.198, 7.441, 18933.907, 0.6, 
  191.032, 5.5, 16.2, 27.7, "", 5., 76.67, 0.845}, 
 {"ARG", "South America", "Argentina", "2020-07-27", 167416., 4890., 
  5234.571, 3059., 120., 98., 3704.24, 108.196, 115.82, 67.683, 2.655, 2.168, 
  1.18, "", "", "", "", "", "", "", "", 15991., 817304., 18.084, 0.354, 
  16487., 0.365, 0.351, 2.8, "tests performed", "", "", "", "", "", "", "", 
  "", "", 90.74, 4.5195777*^7, 16.177, 31.9, 11.198, 7.441, 18933.907, 0.6, 
  191.032, 5.5, 16.2, 27.7, "", 5., 76.67, 0.845}, 
 {"ARG", "South America", "Argentina", "2020-07-28", 173355., 5939., 
  5319.571, 3179., 120., 98.429, 3835.646, 131.406, 117.701, 70.338, 2.655, 
  2.178, 1.17, "", "", "", "", "", "", "", "", 19262., 836566., 18.51, 0.426, 
  16749., 0.371, 0.349, 2.9, "tests performed", "", "", "", "", "", "", "", 
  "", "", 90.74, 4.5195777*^7, 16.177, 31.9, 11.198, 7.441, 18933.907, 0.6, 
  191.032, 5.5, 16.2, 27.7, "", 5., 76.67, 0.845}, 
 {"ARG", "South America", "Argentina", "2020-07-29", 178996., 5641., 
  5299.429, 3288., 109., 100., 3960.459, 124.813, 117.255, 72.75, 2.412, 
  2.213, 1.16, "", "", "", "", "", "", "", "", 20009., 856575., 18.953, 
  0.443, 17003., 0.376, 0.349, 2.9, "tests performed", "", "", "", "", "", 
  "", "", "", "", 90.74, 4.5195777*^7, 16.177, 31.9, 11.198, 7.441, 
  18933.907, 0.6, 191.032, 5.5, 16.2, 27.7, "", 5., 76.67, 0.845}, 
 {"ARG", "South America", "Argentina", "2020-07-30", 185373., 6377., 
  5335.143, 3441., 153., 105.571, 4101.556, 141.097, 118.045, 76.135, 3.385, 
  2.336, 1.16, "", "", "", "", "", "", "", "", 19503., 876078., 19.384, 
  0.432, 17209., 0.381, 0.346, 2.9, "tests performed", "", "", "", "", "", 
  "", "", "", "", 90.74, 4.5195777*^7, 16.177, 31.9, 11.198, 7.441, 
  18933.907, 0.6, 191.032, 5.5, 16.2, 27.7, "", 5., 76.67, 0.845}, 
 {"ARG", "South America", "Argentina", "2020-07-31", 191302., 5929., 
  5397.429, 3543., 102., 105.143, 4232.741, 131.185, 119.423, 78.392, 2.257, 
  2.326, 1.15, "", "", "", "", "", "", "", "", 21508., 897586., 19.86, 0.476, 
  17554., 0.388, 0.344, 2.9, "tests performed", "", "", "", "", "", "", "", 
  "", "", 90.74, 4.5195777*^7, 16.177, 31.9, 11.198, 7.441, 18933.907, 0.6, 
  191.032, 5.5, 16.2, 27.7, "", 5., 76.67, 0.845}, 
 {"ARG", "South America", "Argentina", "2020-08-01", 196543., 5241., 
  5458.429, 3596., 53., 100.429, 4348.703, 115.962, 120.773, 79.565, 1.173, 
  2.222, 1.15, "", "", "", "", "", "", "", "", 15824., 913410., 20.21, 0.35, 
  17611., 0.39, 0.346, 2.9, "tests performed", "", "", "", "", "", "", "", 
  "", "", 90.74, 4.5195777*^7, 16.177, 31.9, 11.198, 7.441, 18933.907, 0.6, 
  191.032, 5.5, 16.2, 27.7, "", 5., 76.67, 0.845}, 
 {"ARG", "South America", "Argentina", "2020-08-02", 201919., 5376., 
  5627.571, 3648., 52., 101.286, 4467.652, 118.949, 124.515, 80.716, 1.151, 
  2.241, 1.15, "", "", "", "", "", "", "", "", 13264., 926674., 20.504, 
  0.293, 17909., 0.396, 0.347, 2.9, "tests performed", "", "", "", "", "", 
  "", "", "", "", 90.74, 4.5195777*^7, 16.177, 31.9, 11.198, 7.441, 
  18933.907, 0.6, 191.032, 5.5, 16.2, 27.7, "", 5., 76.67, 0.845}, 
 {"ARG", "South America", "Argentina", "2020-08-03", 206743., 4824., 
  5618.143, 3813., 165., 107.714, 4574.388, 106.736, 124.307, 84.366, 3.651, 
  2.383, 1.15, "", "", "", "", "", "", "", "", 18170., 944844., 20.906, 
  0.402, 18220., 0.403, 0.349, 2.9, "tests performed", "", "", "", "", "", 
  "", "", "", "", 88.89, 4.5195777*^7, 16.177, 31.9, 11.198, 7.441, 
  18933.907, 0.6, 191.032, 5.5, 16.2, 27.7, "", 5., 76.67, 0.845}, 
 {"ARG", "South America", "Argentina", "2020-08-04", 213535., 6792., 5740., 
  3979., 166., 114.286, 4724.667, 150.28, 127.003, 88.039, 3.673, 2.529, 
  1.14, "", "", "", "", "", "", "", "", 21988., 966832., 21.392, 0.487, 
  18609., 0.412, 0.352, 2.8, "tests performed", "", "", "", "", "", "", "", 
  "", "", 88.89, 4.5195777*^7, 16.177, 31.9, 11.198, 7.441, 18933.907, 0.6, 
  191.032, 5.5, 16.2, 27.7, "", 5., 76.67, 0.845}, 
 {"ARG", "South America", "Argentina", "2020-08-05", 220682., 7147., 
  5955.143, 4106., 127., 116.857, 4882.801, 158.134, 131.763, 90.849, 2.81, 
  2.586, 1.14, "", "", "", "", "", "", "", "", 22707., 989539., 21.895, 
  0.502, 18995., 0.42, 0.358, 2.8, "tests performed", "", "", "", "", "", "", 
  "", "", "", 88.89, 4.5195777*^7, 16.177, 31.9, 11.198, 7.441, 18933.907, 
  0.6, 191.032, 5.5, 16.2, 27.7, "", 5., 76.67, 0.845}, 
 {"ARG", "South America", "Argentina", "2020-08-06", 228195., 7513., 
  6117.429, 4251., 145., 115.714, 5049.034, 166.232, 135.354, 94.057, 3.208, 
  2.56, 1.14, "", "", "", "", "", "", "", "", 22916., 1.012455*^6, 22.402, 
  0.507, 19482., 0.431, 0.363, 2.8, "tests performed", "", "", "", "", "", 
  "", "", "", "", 88.89, 4.5195777*^7, 16.177, 31.9, 11.198, 7.441, 
  18933.907, 0.6, 191.032, 5.5, 16.2, 27.7, "", 5., 76.67, 0.845}, 
 {"ARG", "South America", "Argentina", "2020-08-07", 235677., 7482., 
  6339.286, 4411., 160., 124., 5214.58, 165.546, 140.263, 97.598, 3.54, 
  2.744, 1.13, "", "", "", "", "", "", "", "", 23144., 1.035599*^6, 22.914, 
  0.512, 19716., 0.436, 0.366, 2.7, "tests performed", "", "", "", "", "", 
  "", "", "", "", 87.96, 4.5195777*^7, 16.177, 31.9, 11.198, 7.441, 
  18933.907, 0.6, 191.032, 5.5, 16.2, 27.7, "", 5., 76.67, 0.845}, 
 {"ARG", "South America", "Argentina", "2020-08-08", 241811., 6134., 
  6466.857, 4523., 112., 132.429, 5350.301, 135.721, 143.085, 100.076, 2.478, 
  2.93, 1.12, "", "", "", "", "", "", "", "", 19831., 1.05543*^6, 23.352, 
  0.439, 20289., 0.449, 0.364, 2.7, "tests performed", "", "", "", "", "", 
  "", "", "", "", 87.96, 4.5195777*^7, 16.177, 31.9, 11.198, 7.441, 
  18933.907, 0.6, 191.032, 5.5, 16.2, 27.7, "", 5., 76.67, 0.845}, 
 {"ARG", "South America", "Argentina", "2020-08-09", 246499., 4688., 
  6368.571, 4606., 83., 136.857, 5454.027, 103.727, 140.911, 101.912, 1.836, 
  3.028, 1.12, "", "", "", "", "", "", "", "", 12986., 1.068416*^6, 23.64, 
  0.287, 20249., 0.448, 0.363, 2.8, "tests performed", "", "", "", "", "", 
  "", "", "", "", 87.96, 4.5195777*^7, 16.177, 31.9, 11.198, 7.441, 
  18933.907, 0.6, 191.032, 5.5, 16.2, 27.7, "", 5., 76.67, 0.845}, 
 {"ARG", "South America", "Argentina", "2020-08-10", 253868., 7369., 
  6732.143, 4764., 158., 135.857, 5617.073, 163.046, 148.955, 105.408, 3.496, 
  3.006, 1.11, "", "", "", "", "", "", "", "", 21281., 1.089697*^6, 24.111, 
  0.471, 20693., 0.458, 0.359, 2.8, "tests performed", "", "", "", "", "", 
  "", "", "", "", 87.96, 4.5195777*^7, 16.177, 31.9, 11.198, 7.441, 
  18933.907, 0.6, 191.032, 5.5, 16.2, 27.7, "", 5., 76.67, 0.845}, 
 {"ARG", "South America", "Argentina", "2020-08-11", 260911., 7043., 6768., 
  5004., 240., 146.429, 5772.907, 155.833, 149.749, 110.718, 5.31, 3.24, 1.1, 
  "", "", "", "", "", "", "", "", 25240., 1.114937*^6, 24.669, 0.558, 21158., 
  0.468, 0.351, 2.8, "tests performed", "", "", "", "", "", "", "", "", "", 
  87.96, 4.5195777*^7, 16.177, 31.9, 11.198, 7.441, 18933.907, 0.6, 191.032, 
  5.5, 16.2, 27.7, "", 5., 76.67, 0.845}, {"ARG", "South America", 
  "Argentina", "2020-08-12", 268574., 7663., 6841.714, 5213., 209., 158.143, 
  5942.458, 169.551, 151.38, 115.343, 4.624, 3.499, 1.09, "", "", "", "", "", 
  "", "", "", 24652., 1.139589*^6, 25.215, 0.545, 21436., 0.474, 0.34, 2.9, 
  "tests performed", "", "", "", "", "", "", "", "", "", 87.96, 4.5195777*^7, 
  16.177, 31.9, 11.198, 7.441, 18933.907, 0.6, 191.032, 5.5, 16.2, 27.7, "", 
  5., 76.67, 0.845}, {"ARG", "South America", "Argentina", "2020-08-13", 
  276072., 7498., 6839.571, 5362., 149., 158.714, 6108.358, 165.9, 151.332, 
  118.639, 3.297, 3.512, 1.08, "", "", "", "", "", "", "", "", 23793., 
  1.163382*^6, 25.741, 0.526, 21561., 0.477, 0.334, 3., "tests performed", 
  "", "", "", "", "", "", "", "", "", 87.96, 4.5195777*^7, 16.177, 31.9, 
  11.198, 7.441, 18933.907, 0.6, 191.032, 5.5, 16.2, 27.7, "", 5., 76.67, 
  0.845}, {"ARG", "South America", "Argentina", "2020-08-14", 282437., 6365., 
  6680., 5527., 165., 159.429, 6249.19, 140.832, 147.801, 122.29, 3.651, 
  3.528, 1.08, "", "", "", "", "", "", "", "", 24955., 1.188337*^6, 26.293, 
  0.552, 21820., 0.483, 0.323, 3.1, "tests performed", "", "", "", "", "", 
  "", "", "", "", 87.96, 4.5195777*^7, 16.177, 31.9, 11.198, 7.441, 
  18933.907, 0.6, 191.032, 5.5, 16.2, 27.7, "", 5., 76.67, 0.845}, 
 {"ARG", "South America", "Argentina", "2020-08-15", 289100., 6663., 
  6755.571, 5637., 110., 159.143, 6396.615, 147.425, 149.474, 124.724, 2.434, 
  3.521, 1.07, "", "", "", "", "", "", "", "", 20791., 1.209128*^6, 26.753, 
  0.46, 21957., 0.486, 0.322, 3.1, "tests performed", "", "", "", "", "", "", 
  "", "", "", 87.96, 4.5195777*^7, 16.177, 31.9, 11.198, 7.441, 18933.907, 
  0.6, 191.032, 5.5, 16.2, 27.7, "", 5., 76.67, 0.845}, 
 {"ARG", "South America", "Argentina", "2020-08-16", 294569., 5469., 
  6867.143, 5703., 66., 156.714, 6517.622, 121.007, 151.942, 126.184, 1.46, 
  3.467, 1.07, "", "", "", "", "", "", "", "", 12816., 1.221944*^6, 27.037, 
  0.284, 21933., 0.485, 0.317, 3.2, "tests performed", "", "", "", "", "", 
  "", "", "", "", 87.96, 4.5195777*^7, 16.177, 31.9, 11.198, 7.441, 
  18933.907, 0.6, 191.032, 5.5, 16.2, 27.7, "", 5., 76.67, 0.845}, 
 {"ARG", "South America", "Argentina", "2020-08-17", 299126., 4557., 
  6465.429, 5814., 111., 150., 6618.45, 100.828, 143.054, 128.64, 2.456, 
  3.319, 1.07, "", "", "", "", "", "", "", "", 16396., 1.23834*^6, 27.399, 
  0.363, 21235., 0.47, 0.317, 3.2, "tests performed", "", "", "", "", "", "", 
  "", "", "", 87.96, 4.5195777*^7, 16.177, 31.9, 11.198, 7.441, 18933.907, 
  0.6, 191.032, 5.5, 16.2, 27.7, "", 5., 76.67, 0.845}, 
 {"ARG", "South America", "Argentina", "2020-08-18", 305966., 6840., 
  6436.429, 6048., 234., 149.143, 6769.792, 151.342, 142.412, 133.818, 5.177, 
  3.3, 1.08, "", "", "", "", "", "", "", "", 20729., 1.259069*^6, 27.858, 
  0.459, 20590., 0.456, 0.322, 3.1, "tests performed", "", "", "", "", "", 
  "", "", "", "", 87.96, 4.5195777*^7, 16.177, 31.9, 11.198, 7.441, 
  18933.907, 0.6, 191.032, 5.5, 16.2, 27.7, "", 5., 76.67, 0.845}, 
 {"ARG", "South America", "Argentina", "2020-08-19", 312659., 6693., 
  6297.857, 6330., 282., 159.571, 6917.881, 148.089, 139.346, 140.057, 6.24, 
  3.531, 1.09, "", "", "", "", "", "", "", "", 23557., 1.282626*^6, 28.379, 
  0.521, 20434., 0.452, 0.33, 3., "tests performed", "", "", "", "", "", "", 
  "", "", "", 87.96, 4.5195777*^7, 16.177, 31.9, 11.198, 7.441, 18933.907, 
  0.6, 191.032, 5.5, 16.2, 27.7, "", 5., 76.67, 0.845}, 
 {"ARG", "South America", "Argentina", "2020-08-20", 320884., 8225., 
  6401.714, 6517., 187., 165., 7099.867, 181.986, 141.644, 144.195, 4.138, 
  3.651, 1.11, "", "", "", "", "", "", "", "", 24136., 1.306762*^6, 28.913, 
  0.534, 20483., 0.453, 0.337, 3., "tests performed", "", "", "", "", "", "", 
  "", "", "", 87.96, 4.5195777*^7, 16.177, 31.9, 11.198, 7.441, 18933.907, 
  0.6, 191.032, 5.5, 16.2, 27.7, "", 5., 76.67, 0.845}, 
 {"ARG", "South America", "Argentina", "2020-08-21", 329043., 8159., 6658., 
  6730., 213., 171.857, 7280.393, 180.526, 147.315, 148.908, 4.713, 3.803, 
  1.12, "", "", "", "", "", "", "", "", 24286., 1.331048*^6, 29.451, 0.537, 
  20387., 0.451, 0.347, 2.9, "tests performed", "", "", "", "", "", "", "", 
  "", "", 87.96, 4.5195777*^7, 16.177, 31.9, 11.198, 7.441, 18933.907, 0.6, 
  191.032, 5.5, 16.2, 27.7, "", 5., 76.67, 0.845}, 
 {"ARG", "South America", "Argentina", "2020-08-22", 336802., 7759., 
  6814.571, 6848., 118., 173., 7452.068, 171.675, 150.779, 151.519, 2.611, 
  3.828, 1.13, "", "", "", "", "", "", "", "", 20265., 1.351313*^6, 29.899, 
  0.448, 20312., 0.449, 0.355, 2.8, "tests performed", "", "", "", "", "", 
  "", "", "", "", 87.96, 4.5195777*^7, 16.177, 31.9, 11.198, 7.441, 
  18933.907, 0.6, 191.032, 5.5, 16.2, 27.7, "", 5., 76.67, 0.845}, 
 {"ARG", "South America", "Argentina", "2020-08-23", 342154., 5352., 
  6797.857, 6985., 137., 183.143, 7570.486, 118.418, 150.409, 154.55, 3.031, 
  4.052, 1.14, "", "", "", "", "", "", "", "", 13520., 1.364833*^6, 30.198, 
  0.299, 20413., 0.452, 0.36, 2.8, "tests performed", "", "", "", "", "", "", 
  "", "", "", 87.96, 4.5195777*^7, 16.177, 31.9, 11.198, 7.441, 18933.907, 
  0.6, 191.032, 5.5, 16.2, 27.7, "", 5., 76.67, 0.845}, 
 {"ARG", "South America", "Argentina", "2020-08-24", 350867., 8713., 
  7391.571, 7366., 381., 221.714, 7763.27, 192.783, 163.546, 162.98, 8.43, 
  4.906, 1.16, "", "", "", "", "", "", "", "", 22675., 1.387508*^6, 30.7, 
  0.502, 21310., 0.472, 0.365, 2.7, "tests performed", "", "", "", "", "", 
  "", "", "", "", 87.96, 4.5195777*^7, 16.177, 31.9, 11.198, 7.441, 
  18933.907, 0.6, 191.032, 5.5, 16.2, 27.7, "", 5., 76.67, 0.845}, 
 {"ARG", "South America", "Argentina", "2020-08-25", 359638., 8771., 
  7667.429, 7563., 197., 216.429, 7957.336, 194.067, 169.649, 167.339, 4.359, 
  4.789, 1.16, "", "", "", "", "", "", "", "", 25168., 1.412676*^6, 31.257, 
  0.557, 21944., 0.486, 0.373, 2.7, "tests performed", "", "", "", "", "", 
  "", "", "", "", 87.96, 4.5195777*^7, 16.177, 31.9, 11.198, 7.441, 
  18933.907, 0.6, 191.032, 5.5, 16.2, 27.7, "", 5., 76.67, 0.845}, 
 {"ARG", "South America", "Argentina", "2020-08-26", 370188., 10550., 
  8218.429, 7839., 276., 215.571, 8190.765, 233.429, 181.841, 173.445, 6.107, 
  4.77, 1.16, "", "", "", "", "", "", "", "", 26604., 1.43928*^6, 31.845, 
  0.589, 22379., 0.495, 0.379, 2.6, "tests performed", "", "", "", "", "", 
  "", "", "", "", 87.96, 4.5195777*^7, 16.177, 31.9, 11.198, 7.441, 
  18933.907, 0.6, 191.032, 5.5, 16.2, 27.7, "", 5., 76.67, 0.845}, 
 {"ARG", "South America", "Argentina", "2020-08-27", 380292., 10104., 
  8486.857, 8050., 211., 219., 8414.326, 223.561, 187.78, 178.114, 4.669, 
  4.846, 1.16, "", "", "", "", "", "", "", "", 27789., 1.467069*^6, 32.46, 
  0.615, 22901., 0.507, 0.386, 2.6, "tests performed", "", "", "", "", "", 
  "", "", "", "", 87.96, 4.5195777*^7, 16.177, 31.9, 11.198, 7.441, 
  18933.907, 0.6, 191.032, 5.5, 16.2, 27.7, "", 5., 76.67, 0.845}, 
 {"ARG", "South America", "Argentina", "2020-08-28", 392009., 11717., 
  8995.143, 8271., 221., 220.143, 8673.576, 259.25, 199.026, 183.004, 4.89, 
  4.871, 1.16, "", "", "", "", "", "", "", "", 27019., 1.494088*^6, 33.058, 
  0.598, 23291., 0.515, 0.394, 2.5, "tests performed", "", "", "", "", "", 
  "", "", "", "", 87.96, 4.5195777*^7, 16.177, 31.9, 11.198, 7.441, 
  18933.907, 0.6, 191.032, 5.5, 16.2, 27.7, "", 5., 76.67, 0.845}, 
 {"ARG", "South America", "Argentina", "2020-08-29", 401239., 9230., 
  9205.286, 8353., 82., 215., 8877.798, 204.223, 203.676, 184.818, 1.814, 
  4.757, 1.16, "", "", "", "", "", "", "", "", 22165., 1.516253*^6, 33.549, 
  0.49, 23563., 0.521, 0.397, 2.5, "tests performed", "", "", "", "", "", "", 
  "", "", "", 87.96, 4.5195777*^7, 16.177, 31.9, 11.198, 7.441, 18933.907, 
  0.6, 191.032, 5.5, 16.2, 27.7, "", 5., 76.67, 0.845}, 
 {"ARG", "South America", "Argentina", "2020-08-30", 408426., 7187., 
  9467.429, 8457., 104., 210.286, 9036.818, 159.019, 209.476, 187.119, 2.301, 
  4.653, 1.15, "", "", "", "", "", "", "", "", 17170., 1.533423*^6, 33.928, 
  0.38, 24084., 0.533, 0.4, 2.5, "tests performed", "", "", "", "", "", "", 
  "", "", "", 87.96, 4.5195777*^7, 16.177, 31.9, 11.198, 7.441, 18933.907, 
  0.6, 191.032, 5.5, 16.2, 27.7, "", 5., 76.67, 0.845}, 
 {"ARG", "South America", "Argentina", "2020-08-31", 417735., 9309., 
  9552.571, 8660., 203., 184.857, 9242.788, 205.971, 211.36, 191.611, 4.492, 
  4.09, 1.14, "", "", "", "", "", "", "", "", 23286., 1.556709*^6, 34.444, 
  0.515, 24172., 0.535, 0.405, 2.5, "tests performed", "", "", "", "", "", 
  "", "", "", "", 87.96, 4.5195777*^7, 16.177, 31.9, 11.198, 7.441, 
  18933.907, 0.6, 191.032, 5.5, 16.2, 27.7, "", 5., 76.67, 0.845}, 
 {"ARG", "South America", "Argentina", "2020-09-01", 428239., 10504., 
  9800.143, 8919., 259., 193.714, 9475.199, 232.411, 216.838, 197.341, 5.731, 
  4.286, 1.13, "", "", "", "", "", "", "", "", 27460., 1.584169*^6, 35.051, 
  0.608, 24499., 0.542, 0.41, 2.4, "tests performed", "", "", "", "", "", "", 
  "", "", "", 87.96, 4.5195777*^7, 16.177, 31.9, 11.198, 7.441, 18933.907, 
  0.6, 191.032, 5.5, 16.2, 27.7, "", 5., 76.67, 0.845}, 
 {"ARG", "South America", "Argentina", "2020-09-02", 439172., 10933., 
  9854.857, 9118., 199., 182.714, 9717.103, 241.903, 218.048, 201.745, 4.403, 
  4.043, 1.12, "", "", "", "", "", "", "", "", 27523., 1.611692*^6, 35.66, 
  0.609, 24630., 0.545, 0.412, 2.4, "tests performed", "", "", "", "", "", 
  "", "", "", "", 87.96, 4.5195777*^7, 16.177, 31.9, 11.198, 7.441, 
  18933.907, 0.6, 191.032, 5.5, 16.2, 27.7, "", 5., 76.67, 0.845}, 
 {"ARG", "South America", "Argentina", "2020-09-03", 451198., 12026., 
  10129.429, 9361., 243., 187.286, 9983.189, 266.087, 224.123, 207.121, 
  5.377, 4.144, 1.12, "", "", "", "", "", "", "", "", 27453., 1.639145*^6, 
  36.268, 0.607, 24582., 0.544, 0.413, 2.4, "tests performed", "", "", "", 
  "", "", "", "", "", "", 87.96, 4.5195777*^7, 16.177, 31.9, 11.198, 7.441, 
  18933.907, 0.6, 191.032, 5.5, 16.2, 27.7, "", 5., 76.67, 0.845}, 
 {"ARG", "South America", "Argentina", "2020-09-04", 461882., 10684., 
  9981.857, 9623., 262., 193.143, 10219.583, 236.394, 220.858, 212.918, 
  5.797, 4.273, 1.11, "", "", "", "", "", "", "", "", 27341., 1.666486*^6, 
  36.873, 0.605, 24628., 0.545, 0.413, 2.4, "tests performed", "", "", "", 
  "", "", "", "", "", "", 87.96, 4.5195777*^7, 16.177, 31.9, 11.198, 7.441, 
  18933.907, 0.6, 191.032, 5.5, 16.2, 27.7, "", 5., 76.67, 0.845}, 
 {"ARG", "South America", "Argentina", "2020-09-05", 471806., 9924., 10081., 
  9739., 116., 198., 10439.161, 219.578, 223.052, 215.485, 2.567, 4.381, 1.1, 
  "", "", "", "", "", "", "", "", 23703., 1.690189*^6, 37.397, 0.524, 24848., 
  0.55, 0.411, 2.4, "tests performed", "", "", "", "", "", "", "", "", "", 
  87.96, 4.5195777*^7, 16.177, 31.9, 11.198, 7.441, 18933.907, 0.6, 191.032, 
  5.5, 16.2, 27.7, "", 5., 76.67, 0.845}, {"ARG", "South America", 
  "Argentina", "2020-09-06", 478792., 6986., 10052.286, 9859., 120., 200.286, 
  10593.733, 154.572, 222.416, 218.14, 2.655, 4.432, 1.1, "", "", "", "", "", 
  "", "", "", 15332., 1.705521*^6, 37.736, 0.339, 24585., 0.544, 0.412, 2.4, 
  "tests performed", "", "", "", "", "", "", "", "", "", 87.96, 4.5195777*^7, 
  16.177, 31.9, 11.198, 7.441, 18933.907, 0.6, 191.032, 5.5, 16.2, 27.7, "", 
  5., 76.67, 0.845}, {"ARG", "South America", "Argentina", "2020-09-07", 
  488007., 9215., 10038.857, 10129., 270., 209.857, 10797.624, 203.891, 
  222.119, 224.114, 5.974, 4.643, 1.1, "", "", "", "", "", "", "", "", 
  25749., 1.73127*^6, 38.306, 0.57, 24937., 0.552, 0.408, 2.5, 
  "tests performed", "", "", "", "", "", "", "", "", "", 87.96, 4.5195777*^7, 
  16.177, 31.9, 11.198, 7.441, 18933.907, 0.6, 191.032, 5.5, 16.2, 27.7, "", 
  5., 76.67, 0.845}, {"ARG", "South America", "Argentina", "2020-09-08", 
  500034., 12027., 10256.429, 10405., 276., 212.286, 11063.733, 266.109, 
  226.933, 230.221, 6.107, 4.697, 1.09, "", "", "", "", "", "", "", "", 
  28845., 1.760115*^6, 38.944, 0.638, 25135., 0.556, 0.41, 2.4, 
  "tests performed", "", "", "", "", "", "", "", "", "", 87.96, 4.5195777*^7, 
  16.177, 31.9, 11.198, 7.441, 18933.907, 0.6, 191.032, 5.5, 16.2, 27.7, "", 
  5., 76.67, 0.845}, {"ARG", "South America", "Argentina", "2020-09-09", 
  512293., 12259., 10445.857, 10658., 253., 220., 11334.975, 271.242, 
  231.125, 235.818, 5.598, 4.868, 1.09, "", "", "", "", "", "", "", "", 
  30865., 1.79098*^6, 39.627, 0.683, 25613., 0.567, 0.409, 2.4, 
  "tests performed", "", "", "", "", "", "", "", "", "", 87.96, 4.5195777*^7, 
  16.177, 31.9, 11.198, 7.441, 18933.907, 0.6, 191.032, 5.5, 16.2, 27.7, "", 
  5., 76.67, 0.845}, {"ARG", "South America", "Argentina", "2020-09-10", 
  524198., 11905., 10428.571, 10907., 249., 220.857, 11598.385, 263.41, 
  230.742, 241.328, 5.509, 4.887, 1.08, "", "", "", "", "", "", "", "", 
  29433., 1.820413*^6, 40.278, 0.651, 25895., 0.573, 0.407, 2.5, 
  "tests performed", "", "", "", "", "", "", "", "", "", 87.96, 4.5195777*^7, 
  16.177, 31.9, 11.198, 7.441, 18933.907, 0.6, 191.032, 5.5, 16.2, 27.7, "", 
  5., 76.67, 0.845}, {"ARG", "South America", "Argentina", "2020-09-11", 
  535705., 11507., 10546.143, 11148., 241., 217.857, 11852.988, 254.603, 
  233.344, 246.66, 5.332, 4.82, 1.08, "", "", "", "", "", "", "", "", 31925., 
  1.852338*^6, 40.985, 0.706, 26550., 0.587, 0.407, 2.5, "tests performed", 
  "", "", "", "", "", "", "", "", "", 87.96, 4.5195777*^7, 16.177, 31.9, 
  11.198, 7.441, 18933.907, 0.6, 191.032, 5.5, 16.2, 27.7, "", 5., 76.67, 
  0.845}, {"ARG", "South America", "Argentina", "2020-09-12", 546481., 
  10776., 10667.857, 11263., 115., 217.714, 12091.417, 238.429, 236.037, 
  249.205, 2.544, 4.817, 1.08, "", "", "", "", "", "", "", "", 24289., 
  1.876627*^6, 41.522, 0.537, 26634., 0.589, 0.412, 2.4, "tests performed", 
  "", "", "", "", "", "", "", "", "", 87.96, 4.5195777*^7, 16.177, 31.9, 
  11.198, 7.441, 18933.907, 0.6, 191.032, 5.5, 16.2, 27.7, "", 5., 76.67, 
  0.845}, {"ARG", "South America", "Argentina", "2020-09-13", 555537., 9056., 
  10963.571, 11352., 89., 213.286, 12291.79, 200.373, 242.58, 251.174, 1.969, 
  4.719, 1.07, "", "", "", "", "", "", "", "", 16377., 1.893004*^6, 41.885, 
  0.362, 26783., 0.593, 0.415, 2.4, "tests performed", "", "", "", "", "", 
  "", "", "", "", 87.96, 4.5195777*^7, 16.177, 31.9, 11.198, 7.441, 
  18933.907, 0.6, 191.032, 5.5, 16.2, 27.7, "", 5., 76.67, 0.845}, 
 {"ARG", "South America", "Argentina", "2020-09-14", 565446., 9909., 
  11062.714, 11667., 315., 219.714, 12511.036, 219.246, 244.773, 258.144, 
  6.97, 4.861, 1.06, "", "", "", "", "", "", "", "", 26777., 1.919781*^6, 
  42.477, 0.592, 26930., 0.596, 0.414, 2.4, "tests performed", "", "", "", 
  "", "", "", "", "", "", 87.96, 4.5195777*^7, 16.177, 31.9, 11.198, 7.441, 
  18933.907, 0.6, 191.032, 5.5, 16.2, 27.7, "", 5., 76.67, 0.845}, 
 {"ARG", "South America", "Argentina", "2020-09-15", 577338., 11892., 
  11043.429, 11852., 185., 206.714, 12774.158, 263.122, 244.346, 262.237, 
  4.093, 4.574, 1.06, "", "", "", "", "", "", "", "", 27616., 1.947397*^6, 
  43.088, 0.611, 26755., 0.592, 0.411, 2.4, "tests performed", "", "", "", 
  "", "", "", "", "", "", 87.96, 4.5195777*^7, 16.177, 31.9, 11.198, 7.441, 
  18933.907, 0.6, 191.032, 5.5, 16.2, 27.7, "", 5., 76.67, 0.845}, 
 {"ARG", "South America", "Argentina", "2020-09-16", 589012., 11674., 
  10959.857, 12116., 264., 208.286, 13032.457, 258.298, 242.497, 268.078, 
  5.841, 4.609, 1.05, "", "", "", "", "", "", "", "", 29335., 1.976732*^6, 
  43.737, 0.649, 26536., 0.587, 0.41, 2.4, "tests performed", "", "", "", "", 
  "", "", "", "", "", 87.96, 4.5195777*^7, 16.177, 31.9, 11.198, 7.441, 
  18933.907, 0.6, 191.032, 5.5, 16.2, 27.7, "", 5., 76.67, 0.845}, 
 {"ARG", "South America", "Argentina", "2020-09-17", 601713., 12701., 
  11073.571, 12460., 344., 221.857, 13313.478, 281.022, 245.013, 275.689, 
  7.611, 4.909, 1.05, "", "", "", "", "", "", "", "", 30035., 2.006767*^6, 
  44.402, 0.665, 26622., 0.589, 0.41, 2.4, "tests performed", "", "", "", "", 
  "", "", "", "", "", 87.96, 4.5195777*^7, 16.177, 31.9, 11.198, 7.441, 
  18933.907, 0.6, 191.032, 5.5, 16.2, 27.7, "", 5., 76.67, 0.845}, 
 {"ARG", "South America", "Argentina", "2020-09-18", 613658., 11945., 
  11136.143, 12656., 196., 215.429, 13577.773, 264.295, 246.398, 280.026, 
  4.337, 4.767, 1.04, "", "", "", "", "", "", "", "", 30331., 2.037098*^6, 
  45.073, 0.671, 26394., 0.584, 0.411, 2.4, "tests performed", "", "", "", 
  "", "", "", "", "", "", 87.96, 4.5195777*^7, 16.177, 31.9, 11.198, 7.441, 
  18933.907, 0.6, 191.032, 5.5, 16.2, 27.7, "", 5., 76.67, 0.845}, 
 {"ARG", "South America", "Argentina", "2020-09-19", 622934., 9276., 
  10921.857, 12799., 143., 219.429, 13783.013, 205.24, 241.657, 283.19, 
  3.164, 4.855, 1.04, "", "", "", "", "", "", "", "", 24490., 2.061588*^6, 
  45.615, 0.542, 26423., 0.585, 0.406, 2.5, "tests performed", "", "", "", 
  "", "", "", "", "", "", 87.96, 4.5195777*^7, 16.177, 31.9, 11.198, 7.441, 
  18933.907, 0.6, 191.032, 5.5, 16.2, 27.7, "", 5., 76.67, 0.845}, 
 {"ARG", "South America", "Argentina", "2020-09-20", 631365., 8431., 
  10832.571, 13053., 254., 243., 13969.557, 186.544, 239.681, 288.81, 5.62, 
  5.377, 1.04, "", "", "", "", "", "", "", "", 14979., 2.076567*^6, 45.946, 
  0.331, 26223., 0.58, 0.402, 2.5, "tests performed", "", "", "", "", "", "", 
  "", "", "", 87.96, 4.5195777*^7, 16.177, 31.9, 11.198, 7.441, 18933.907, 
  0.6, 191.032, 5.5, 16.2, 27.7, "", 5., 76.67, 0.845}, 
 {"ARG", "South America", "Argentina", "2020-09-21", 640147., 8782., 
  10671.571, 13482., 429., 259.286, 14163.868, 194.31, 236.119, 298.302, 
  9.492, 5.737, 1.05, "", "", "", "", "", "", "", "", 23647., 2.100214*^6, 
  46.469, 0.523, 25776., 0.57, 0.407, 2.5, "tests performed", "", "", "", "", 
  "", "", "", "", "", 87.96, 4.5195777*^7, 16.177, 31.9, 11.198, 7.441, 
  18933.907, 0.6, 191.032, 5.5, 16.2, 27.7, "", 5., 76.67, 0.845}, 
 {"ARG", "South America", "Argentina", "2020-09-22", 652174., 12027., 
  10690.857, 13952., 470., 300., 14429.976, 266.109, 236.545, 308.701, 
  10.399, 6.638, 1.05, "", "", "", "", "", "", "", "", 27902., 2.128116*^6, 
  47.087, 0.617, 25817., 0.571, 0.404, 2.5, "tests performed", "", "", "", 
  "", "", "", "", "", "", 87.96, 4.5195777*^7, 16.177, 31.9, 11.198, 7.441, 
  18933.907, 0.6, 191.032, 5.5, 16.2, 27.7, "", 5., 76.67, 0.845}, 
 {"ARG", "South America", "Argentina", "2020-09-23", 664799., 12625., 
  10826.714, 14376., 424., 322.857, 14709.317, 279.34, 239.551, 318.083, 
  9.381, 7.144, 1.05, "", "", "", "", "", "", "", "", 29310., 2.157426*^6, 
  47.735, 0.649, 25813., 0.571, 0.408, 2.5, "tests performed", "", "", "", 
  "", "", "", "", "", "", 87.96, 4.5195777*^7, 16.177, 31.9, 11.198, 7.441, 
  18933.907, 0.6, 191.032, 5.5, 16.2, 27.7, "", 5., 76.67, 0.845}, 
 {"ARG", "South America", "Argentina", "2020-09-24", 678266., 13467., 
  10936.143, 14766., 390., 329.429, 15007.287, 297.97, 241.973, 326.712, 
  8.629, 7.289, 1.06, "", "", "", "", "", "", "", "", 29289., 2.186715*^6, 
  48.383, 0.648, 25707., 0.569, 0.413, 2.4, "tests performed", "", "", "", 
  "", "", "", "", "", "", 87.96, 4.5195777*^7, 16.177, 31.9, 11.198, 7.441, 
  18933.907, 0.6, 191.032, 5.5, 16.2, 27.7, "", 5., 76.67, 0.845}, 
 {"ARG", "South America", "Argentina", "2020-09-25", 691235., 12969., 
  11082.429, 15208., 442., 364.571, 15294.239, 286.952, 245.209, 336.492, 
  9.78, 8.066, 1.06, "", "", "", "", "", "", "", "", 29822., 2.216537*^6, 
  49.043, 0.66, 25634., 0.567, 0.416, 2.4, "tests performed", "", "", "", "", 
  "", "", "", "", "", 87.96, 4.5195777*^7, 16.177, 31.9, 11.198, 7.441, 
  18933.907, 0.6, 191.032, 5.5, 16.2, 27.7, "", 5., 76.67, 0.845}, 
 {"ARG", "South America", "Argentina", "2020-09-26", 702484., 11249., 
  11364.286, 15543., 335., 392., 15543.134, 248.895, 251.446, 343.904, 7.412, 
  8.673, 1.07, "", "", "", "", "", "", "", "", 22661., 2.239198*^6, 49.544, 
  0.501, 25373., 0.561, 0.421, 2.4, "tests performed", "", "", "", "", "", 
  "", "", "", "", 87.96, 4.5195777*^7, 16.177, 31.9, 11.198, 7.441, 
  18933.907, 0.6, 191.032, 5.5, 16.2, 27.7, "", 5., 76.67, 0.845}, 
 {"ARG", "South America", "Argentina", "2020-09-27", 711325., 8841., 
  11422.857, 15749., 206., 385.143, 15738.749, 195.616, 252.742, 348.462, 
  4.558, 8.522, 1.07, "", "", "", "", "", "", "", "", 16183., 2.255381*^6, 
  49.902, 0.358, 25545., 0.565, 0.422, 2.4, "tests performed", "", "", "", 
  "", "", "", "", "", "", 87.96, 4.5195777*^7, 16.177, 31.9, 11.198, 7.441, 
  18933.907, 0.6, 191.032, 5.5, 16.2, 27.7, "", 5., 76.67, 0.845}, 
 {"ARG", "South America", "Argentina", "2020-09-28", 723132., 11807., 11855., 
  16113., 364., 375.857, 15999.99, 261.241, 262.303, 356.516, 8.054, 8.316, 
  1.07, "", "", "", "", "", "", "", "", 24869., 2.28025*^6, 50.453, 0.55, 
  25719., 0.569, 0.427, 2.3, "tests performed", "", "", "", "", "", "", "", 
  "", "", 87.96, 4.5195777*^7, 16.177, 31.9, 11.198, 7.441, 18933.907, 0.6, 
  191.032, 5.5, 16.2, 27.7, "", 5., 76.67, 0.845}, 
 {"ARG", "South America", "Argentina", "2020-09-29", 736609., 13477., 
  12062.143, 16519., 406., 366.714, 16298.182, 298.192, 266.887, 365.499, 
  8.983, 8.114, 1.07, "", "", "", "", "", "", "", "", 29988., 2.310238*^6, 
  51.116, 0.664, 26017., 0.576, 0.439, 2.3, "tests performed", "", "", "", 
  "", "", "", "", "", "", 87.96, 4.5195777*^7, 16.177, 31.9, 11.198, 7.441, 
  18933.907, 0.6, 191.032, 5.5, 16.2, 27.7, "", 5., 76.67, 0.845}, 
 {"ARG", "South America", "Argentina", "2020-09-30", 751001., 14392., 
  12314.571, 16937., 418., 365.857, 16616.619, 318.437, 272.472, 374.747, 
  9.249, 8.095, 1.07, "", "", "", "", "", "", "", "", 30487., 2.340725*^6, 
  51.791, 0.675, 26186., 0.579, 0.439, 2.3, "tests performed", "", "", "", 
  "", "", "", "", "", "", 87.96, 4.5195777*^7, 16.177, 31.9, 11.198, 7.441, 
  18933.907, 0.6, 191.032, 5.5, 16.2, 27.7, "", 5., 76.67, 0.845}, 
 {"ARG", "South America", "Argentina", "2020-10-01", 765002., 14001., 
  12390.857, 20288., 3351., 788.857, 16926.404, 309.786, 274.16, 448.891, 
  74.144, 17.454, 1.06, "", "", "", "", "", "", "", "", 30351., 2.371076*^6, 
  52.462, 0.672, 26337., 0.583, 0.437, 2.3, "tests performed", "", "", "", 
  "", "", "", "", "", "", 87.96, 4.5195777*^7, 16.177, 31.9, 11.198, 7.441, 
  18933.907, 0.6, 191.032, 5.5, 16.2, 27.7, "", 5., 76.67, 0.845}, 
 {"ARG", "South America", "Argentina", "2020-10-02", 779689., 14687., 
  12636.286, 20599., 311., 770.143, 17251.368, 324.964, 279.59, 455.773, 
  6.881, 17.04, 1.06, "", "", "", "", "", "", "", "", 31743., 2.402819*^6, 
  53.165, 0.702, 26612., 0.589, 0.434, 2.3, "tests performed", "", "", "", 
  "", "", "", "", "", "", 87.96, 4.5195777*^7, 16.177, 31.9, 11.198, 7.441, 
  18933.907, 0.6, 191.032, 5.5, 16.2, 27.7, "", 5., 76.67, 0.845}, 
 {"ARG", "South America", "Argentina", "2020-10-03", 790818., 11129., 
  12619.143, 20795., 196., 750.286, 17497.608, 246.24, 279.211, 460.109, 
  4.337, 16.601, 1.06, "", "", "", "", "", "", "", "", 22813., 2.425632*^6, 
  53.669, 0.505, 26633., 0.589, 0.433, 2.3, "tests performed", "", "", "", 
  "", "", "", "", "", "", 87.96, 4.5195777*^7, 16.177, 31.9, 11.198, 7.441, 
  18933.907, 0.6, 191.032, 5.5, 16.2, 27.7, "", 5., 76.67, 0.845}, 
 {"ARG", "South America", "Argentina", "2020-10-04", 798486., 7668., 
  12451.571, 21018., 223., 752.714, 17667.27, 169.662, 275.503, 465.043, 
  4.934, 16.655, 1.06, "", "", "", "", "", "", "", "", 13798., 2.43943*^6, 
  53.975, 0.305, 26293., 0.582, 0.432, 2.3, "tests performed", "", "", "", 
  "", "", "", "", "", "", 87.96, 4.5195777*^7, 16.177, 31.9, 11.198, 7.441, 
  18933.907, 0.6, 191.032, 5.5, 16.2, 27.7, "", 5., 76.67, 0.845}, 
 {"ARG", "South America", "Argentina", "2020-10-05", 809728., 11242., 
  12370.857, 21468., 450., 765., 17916.01, 248.74, 273.717, 475., 9.957, 
  16.926, 1.06, "", "", "", "", "", "", "", "", 25640., 2.46507*^6, 54.542, 
  0.567, 26403., 0.584, 0.425, 2.4, "tests performed", "", "", "", "", "", 
  "", "", "", "", 87.96, 4.5195777*^7, 16.177, 31.9, 11.198, 7.441, 
  18933.907, 0.6, 191.032, 5.5, 16.2, 27.7, "", 5., 76.67, 0.845}, 
 {"ARG", "South America", "Argentina", "2020-10-06", 824468., 14740., 
  12551.286, 21827., 359., 758.286, 18242.147, 326.137, 277.709, 482.943, 
  7.943, 16.778, 1.06, "", "", "", "", "", "", "", "", 30488., 2.495558*^6, 
  55.217, 0.675, 26474., 0.586, 0.414, 2.4, "tests performed", "", "", "", 
  "", "", "", "", "", "", 87.96, 4.5195777*^7, 16.177, 31.9, 11.198, 7.441, 
  18933.907, 0.6, 191.032, 5.5, 16.2, 27.7, "", 5., 76.67, 0.845}, 
 {"ARG", "South America", "Argentina", "2020-10-07", 840915., 16447., 
  12844.857, 22226., 399., 755.571, 18606.053, 363.906, 284.205, 491.772, 
  8.828, 16.718, 1.06, "", "", "", "", "", "", "", "", 30041., 2.525599*^6, 
  55.881, 0.665, 26411., 0.584, 0.415, 2.4, "tests performed", "", "", "", 
  "", "", "", "", "", "", 87.96, 4.5195777*^7, 16.177, 31.9, 11.198, 7.441, 
  18933.907, 0.6, 191.032, 5.5, 16.2, 27.7, "", 5., 76.67, 0.845}, 
 {"ARG", "South America", "Argentina", "2020-10-08", 856369., 15454., 
  13052.429, 22710., 484., 346., 18947.987, 341.935, 288.798, 502.481, 
  10.709, 7.656, 1.06, "", "", "", "", "", "", "", "", 30043., 2.555642*^6, 
  56.546, 0.665, 26367., 0.583, 0.416, 2.4, "tests performed", "", "", "", 
  "", "", "", "", "", "", 87.96, 4.5195777*^7, 16.177, 31.9, 11.198, 7.441, 
  18933.907, 0.6, 191.032, 5.5, 16.2, 27.7, "", 5., 76.67, 0.845}, 
 {"ARG", "South America", "Argentina", "2020-10-09", 871468., 15099., 
  13111.286, 23225., 515., 375.143, 19282.067, 334.08, 290.1, 513.875, 
  11.395, 8.3, 1.05, "", "", "", "", "", "", "", "", 29339., 2.584981*^6, 
  57.195, 0.649, 26023., 0.576, 0.415, 2.4, "tests performed", "", "", "", 
  "", "", "", "", "", "", 87.96, 4.5195777*^7, 16.177, 31.9, 11.198, 7.441, 
  18933.907, 0.6, 191.032, 5.5, 16.2, 27.7, "", 5., 76.67, 0.845}, 
 {"ARG", "South America", "Argentina", "2020-10-10", 883882., 12414., 
  13294.857, 23581., 356., 398., 19556.739, 274.672, 294.161, 521.752, 7.877, 
  8.806, 1.05, "", "", "", "", "", "", "", "", 23307., 2.608288*^6, 57.711, 
  0.516, 26094., 0.577, 0.415, 2.4, "tests performed", "", "", "", "", "", 
  "", "", "", "", 82.87, 4.5195777*^7, 16.177, 31.9, 11.198, 7.441, 
  18933.907, 0.6, 191.032, 5.5, 16.2, 27.7, "", 5., 76.67, 0.845}, 
 {"ARG", "South America", "Argentina", "2020-10-11", 894206., 10324., 
  13674.286, 23868., 287., 407.143, 19785.167, 228.428, 302.557, 528.102, 
  6.35, 9.008, 1.05, "", "", "", "", "", "", "", "", 15618., 2.623906*^6, 
  58.056, 0.346, 26354., 0.583, 0.416, 2.4, "tests performed", "", "", "", 
  "", "", "", "", "", "", 82.87, 4.5195777*^7, 16.177, 31.9, 11.198, 7.441, 
  18933.907, 0.6, 191.032, 5.5, 16.2, 27.7, "", 5., 76.67, 0.845}, 
 {"ARG", "South America", "Argentina", "2020-10-12", 903730., 9524., 
  13428.857, 24186., 318., 388.286, 19995.895, 210.728, 297.126, 535.138, 
  7.036, 8.591, 1.04, "", "", "", "", "", "", "", "", 16613., 2.640519*^6, 
  58.424, 0.368, 25064., 0.555, 0.416, 2.4, "tests performed", "", "", "", 
  "", "", "", "", "", "", 82.87, 4.5195777*^7, 16.177, 31.9, 11.198, 7.441, 
  18933.907, 0.6, 191.032, 5.5, 16.2, 27.7, "", 5., 76.67, 0.845}, 
 {"ARG", "South America", "Argentina", "2020-10-13", 917035., 13305., 
  13223.857, 24572., 386., 392.143, 20290.281, 294.386, 292.591, 543.679, 
  8.541, 8.677, 1.04, "", "", "", "", "", "", "", "", 25976., 2.666495*^6, 
  58.999, 0.575, 24420., 0.54, 0.418, 2.4, "tests performed", "", "", "", "", 
  "", "", "", "", "", 82.87, 4.5195777*^7, 16.177, 31.9, 11.198, 7.441, 
  18933.907, 0.6, 191.032, 5.5, 16.2, 27.7, "", 5., 76.67, 0.845}, 
 {"ARG", "South America", "Argentina", "2020-10-14", 931967., 14932., 
  13007.429, 24921., 349., 385., 20620.666, 330.385, 287.802, 551.401, 7.722, 
  8.518, 1.04, "", "", "", "", "", "", "", "", 32604., 2.699099*^6, 59.72, 
  0.721, 24786., 0.548, 0.411, 2.4, "tests performed", "", "", "", "", "", 
  "", "", "", "", 82.87, 4.5195777*^7, 16.177, 31.9, 11.198, 7.441, 
  18933.907, 0.6, 191.032, 5.5, 16.2, 27.7, "", 5., 76.67, 0.845}, 
 {"ARG", "South America", "Argentina", "2020-10-15", 949063., 17096., 13242., 
  25342., 421., 376., 20998.931, 378.265, 292.992, 560.716, 9.315, 8.319, 
  1.05, "", "", "", "", "", "", "", "", 32403., 2.731502*^6, 60.437, 0.717, 
  25123., 0.556, 0.405, 2.5, "tests performed", "", "", "", "", "", "", "", 
  "", "", 82.87, 4.5195777*^7, 16.177, 31.9, 11.198, 7.441, 18933.907, 0.6, 
  191.032, 5.5, 16.2, 27.7, "", 5., 76.67, 0.845}, 
 {"ARG", "South America", "Argentina", "2020-10-16", 965609., 16546., 
  13448.714, 25723., 381., 356.857, 21365.027, 366.096, 297.566, 569.146, 
  8.43, 7.896, 1.05, "", "", "", "", "", "", "", "", 31685., 2.763187*^6, 
  61.138, 0.701, 25458., 0.563, 0.401, 2.5, "tests performed", "", "", "", 
  "", "", "", "", "", "", 82.87, 4.5195777*^7, 16.177, 31.9, 11.198, 7.441, 
  18933.907, 0.6, 191.032, 5.5, 16.2, 27.7, "", 5., 76.67, 0.845}, 
 {"ARG", "South America", "Argentina", "2020-10-17", 979119., 13510., 
  13605.286, 26107., 384., 360.857, 21663.949, 298.922, 301.03, 577.642, 
  8.496, 7.984, 1.05, "", "", "", "", "", "", "", "", 25603., 2.78879*^6, 
  61.705, 0.566, 25786., 0.571, 0.397, 2.5, "tests performed", "", "", "", 
  "", "", "", "", "", "", 82.87, 4.5195777*^7, 16.177, 31.9, 11.198, 7.441, 
  18933.907, 0.6, 191.032, 5.5, 16.2, 27.7, "", 5., 76.67, 0.845}, 
 {"ARG", "South America", "Argentina", "2020-10-18", 989680., 10561., 
  13639.143, 26267., 160., 342.714, 21897.621, 233.672, 301.779, 581.183, 
  3.54, 7.583, 1.04, "", "", "", "", "", "", "", "", 14453., 2.803243*^6, 
  62.024, 0.32, 25620., 0.567, 0.394, 2.5, "tests performed", "", "", "", "", 
  "", "", "", "", "", 82.87, 4.5195777*^7, 16.177, 31.9, 11.198, 7.441, 
  18933.907, 0.6, 191.032, 5.5, 16.2, 27.7, "", 5., 76.67, 0.845}, 
 {"ARG", "South America", "Argentina", "2020-10-19", 1.002662*^6, 12982., 
  14133.143, 26716., 449., 361.429, 22184.86, 287.239, 312.709, 591.117, 
  9.935, 7.997, 1.04, "", "", "", "", "", "", "", "", 27446., 2.830689*^6, 
  62.632, 0.607, 27167., 0.601, 0.387, 2.6, "tests performed", "", "", "", 
  "", "", "", "", "", "", 82.87, 4.5195777*^7, 16.177, 31.9, 11.198, 7.441, 
  18933.907, 0.6, 191.032, 5.5, 16.2, 27.7, "", 5., 76.67, 0.845}, 
 {"ARG", "South America", "Argentina", "2020-10-20", 1.018999*^6, 16337., 
  14566.286, 27100., 384., 361.143, 22546.332, 361.472, 322.293, 599.614, 
  8.496, 7.991, 1.03, "", "", "", "", "", "", "", "", 30861., 2.86155*^6, 
  63.315, 0.683, 27865., 0.617, 0.378, 2.6, "tests performed", "", "", "", 
  "", "", "", "", "", "", 82.87, 4.5195777*^7, 16.177, 31.9, 11.198, 7.441, 
  18933.907, 0.6, 191.032, 5.5, 16.2, 27.7, "", 5., 76.67, 0.845}, 
 {"ARG", "South America", "Argentina", "2020-10-21", 1.037325*^6, 18326., 
  15051.143, 27519., 419., 371.143, 22951.813, 405.48, 333.021, 608.884, 
  9.271, 8.212, 1.02, "", "", "", "", "", "", "", "", 32465., 2.894015*^6, 
  64.033, 0.718, 27845., 0.616, 0.368, 2.7, "tests performed", "", "", "", 
  "", "", "", "", "", "", 82.87, 4.5195777*^7, 16.177, 31.9, 11.198, 7.441, 
  18933.907, 0.6, 191.032, 5.5, 16.2, 27.7, "", 5., 76.67, 0.845}, 
 {"ARG", "South America", "Argentina", "2020-10-22", 1.05365*^6, 16325., 
  14941., 27957., 438., 373.571, 23313.019, 361.206, 330.584, 618.575, 9.691, 
  8.266, 1., "", "", "", "", "", "", "", "", 29834., 2.923849*^6, 64.693, 
  0.66, 27478., 0.608, 0.357, 2.8, "tests performed", "", "", "", "", "", "", 
  "", "", "", 82.87, 4.5195777*^7, 16.177, 31.9, 11.198, 7.441, 18933.907, 
  0.6, 191.032, 5.5, 16.2, 27.7, "", 5., 76.67, 0.845}, 
 {"ARG", "South America", "Argentina", "2020-10-23", 1.069368*^6, 15718., 
  14822.714, 28338., 381., 373.571, 23660.795, 347.776, 327.967, 627.005, 
  8.43, 8.266, 0.99, "", "", "", "", "", "", "", "", 30292., 2.954141*^6, 
  65.363, 0.67, 27279., 0.604, 0.347, 2.9, "tests performed", "", "", "", "", 
  "", "", "", "", "", 82.87, 4.5195777*^7, 16.177, 31.9, 11.198, 7.441, 
  18933.907, 0.6, 191.032, 5.5, 16.2, 27.7, "", 5., 76.67, 0.845}, 
 {"ARG", "South America", "Argentina", "2020-10-24", 1.081336*^6, 11968., 
  14602.429, 28613., 275., 358., 23925.598, 264.804, 323.093, 633.09, 6.085, 
  7.921, 0.98, "", "", "", "", "", "", "", "", 22953., 2.977094*^6, 65.871, 
  0.508, 26901., 0.595, 0.339, 2.9, "tests performed", "", "", "", "", "", 
  "", "", "", "", 82.87, 4.5195777*^7, 16.177, 31.9, 11.198, 7.441, 
  18933.907, 0.6, 191.032, 5.5, 16.2, 27.7, "", 5., 76.67, 0.845}, 
 {"ARG", "South America", "Argentina", "2020-10-25", 1.090589*^6, 9253., 
  14415.571, 28896., 283., 375.571, 24130.33, 204.732, 318.958, 639.352, 
  6.262, 8.31, 0.96, "", "", "", "", "", "", "", "", 13861., 2.990955*^6, 
  66.178, 0.307, 26816., 0.593, 0.335, 3., "tests performed", "", "", "", "", 
  "", "", "", "", "", 80.09, 4.5195777*^7, 16.177, 31.9, 11.198, 7.441, 
  18933.907, 0.6, 191.032, 5.5, 16.2, 27.7, "", 5., 76.67, 0.845}, 
 {"ARG", "South America", "Argentina", "2020-10-26", 1.102301*^6, 11712., 
  14234.143, 29301., 405., 369.286, 24389.469, 259.139, 314.944, 648.313, 
  8.961, 8.171, 0.95, "", "", "", "", "", "", "", "", 24886., 3.015841*^6, 
  66.728, 0.551, 26450., 0.585, 0.327, 3.1, "tests performed", "", "", "", 
  "", "", "", "", "", "", 80.09, 4.5195777*^7, 16.177, 31.9, 11.198, 7.441, 
  18933.907, 0.6, 191.032, 5.5, 16.2, 27.7, "", 5., 76.67, 0.845}, 
 {"ARG", "South America", "Argentina", "2020-10-27", 1.116609*^6, 14308., 
  13944.286, 29730., 429., 375.714, 24706.047, 316.578, 308.531, 657.805, 
  9.492, 8.313, 0.94, "", "", "", "", "", "", "", "", 26578., 3.042419*^6, 
  67.316, 0.588, 25838., 0.572, 0.321, 3.1, "tests performed", "", "", "", 
  "", "", "", "", "", "", 80.09, 4.5195777*^7, 16.177, 31.9, 11.198, 7.441, 
  18933.907, 0.6, 191.032, 5.5, 16.2, 27.7, "", 5., 76.67, 0.845}, 
 {"ARG", "South America", "Argentina", "2020-10-28", 1.130533*^6, 13924., 
  13315.429, 30071., 341., 364.571, 25014.129, 308.082, 294.617, 665.35, 
  7.545, 8.066, 0.92, "", "", "", "", "", "", "", "", 29099., 3.071518*^6, 
  67.96, 0.644, 25358., 0.561, 0.313, 3.2, "tests performed", "", "", "", "", 
  "", "", "", "", "", 81.94, 4.5195777*^7, 16.177, 31.9, 11.198, 7.441, 
  18933.907, 0.6, 191.032, 5.5, 16.2, 27.7, "", 5., 76.67, 0.845}, 
 {"ARG", "South America", "Argentina", "2020-10-29", 1.1438*^6, 13267., 
  12878.571, 30442., 371., 355., 25307.674, 293.545, 284.951, 673.559, 8.209, 
  7.855, 0.91, "", "", "", "", "", "", "", "", 26948., 3.098466*^6, 68.557, 
  0.596, 24945., 0.552, 0.308, 3.2, "tests performed", "", "", "", "", "", 
  "", "", "", "", 81.94, 4.5195777*^7, 16.177, 31.9, 11.198, 7.441, 
  18933.907, 0.6, 191.032, 5.5, 16.2, 27.7, "", 5., 76.67, 0.845}, 
 {"ARG", "South America", "Argentina", "2020-10-30", 1.157179*^6, 13379., 
  12544.429, 30792., 350., 350.571, 25603.697, 296.023, 277.558, 681.303, 
  7.744, 7.757, 0.9, "", "", "", "", "", "", "", "", 26354., 3.12482*^6, 
  69.14, 0.583, 24383., 0.539, 0.303, 3.3, "tests performed", "", "", "", "", 
  "", "", "", "", "", 81.94, 4.5195777*^7, 16.177, 31.9, 11.198, 7.441, 
  18933.907, 0.6, 191.032, 5.5, 16.2, 27.7, "", 5., 76.67, 0.845}, 
 {"ARG", "South America", "Argentina", "2020-10-31", 1.166924*^6, 9745., 
  12226.857, 31002., 210., 341.286, 25819.315, 215.617, 270.531, 685.949, 
  4.646, 7.551, 0.9, "", "", "", "", "", "", "", "", 19507., 3.144327*^6, 
  69.571, 0.432, 23890., 0.529, 0.296, 3.4, "tests performed", "", "", "", 
  "", "", "", "", "", "", 81.94, 4.5195777*^7, 16.177, 31.9, 11.198, 7.441, 
  18933.907, 0.6, 191.032, 5.5, 16.2, 27.7, "", 5., 76.67, 0.845}, 
 {"ARG", "South America", "Argentina", "2020-11-01", 1.173533*^6, 6609., 
  11849.143, 31140., 138., 320.571, 25965.545, 146.23, 262.174, 689.002, 
  3.053, 7.093, 0.89, "", "", "", "", "", "", "", "", 13135., 3.157462*^6, 
  69.862, 0.291, 23787., 0.526, 0.291, 3.4, "tests performed", "", "", "", 
  "", "", "", "", "", "", 81.94, 4.5195777*^7, 16.177, 31.9, 11.198, 7.441, 
  18933.907, 0.6, 191.032, 5.5, 16.2, 27.7, "", 5., 76.67, 0.845}, 
 {"ARG", "South America", "Argentina", "2020-11-02", 1.183131*^6, 9598., 
  11547.143, 31623., 483., 331.714, 26177.91, 212.365, 255.492, 699.689, 
  10.687, 7.339, 0.89, "", "", "", "", "", "", "", "", 21203., 3.178665*^6, 
  70.331, 0.469, 23261., 0.515, 0.288, 3.5, "tests performed", "", "", "", 
  "", "", "", "", "", "", 81.94, 4.5195777*^7, 16.177, 31.9, 11.198, 7.441, 
  18933.907, 0.6, 191.032, 5.5, 16.2, 27.7, "", 5., 76.67, 0.845}, 
 {"ARG", "South America", "Argentina", "2020-11-03", 1.195276*^6, 12145., 
  11238.143, 32052., 429., 331.714, 26446.63, 268.72, 248.655, 709.181, 
  9.492, 7.339, 0.88, "", "", "", "", "", "", "", "", 24710., 3.203375*^6, 
  70.878, 0.547, 22994., 0.509, 0.28, 3.6, "tests performed", "", "", "", "", 
  "", "", "", "", "", 81.94, 4.5195777*^7, 16.177, 31.9, 11.198, 7.441, 
  18933.907, 0.6, 191.032, 5.5, 16.2, 27.7, "", 5., 76.67, 0.845}, 
 {"ARG", "South America", "Argentina", "2020-11-04", 1.205928*^6, 10652., 
  10770.714, 32520., 468., 349.857, 26682.316, 235.686, 238.312, 719.536, 
  10.355, 7.741, 0.88, "", "", "", "", "", "", "", "", 24058., 3.227433*^6, 
  71.41, 0.532, 22274., 0.493, 0.277, 3.6, "tests performed", "", "", "", "", 
  "", "", "", "", "", 81.94, 4.5195777*^7, 16.177, 31.9, 11.198, 7.441, 
  18933.907, 0.6, 191.032, 5.5, 16.2, 27.7, "", 5., 76.67, 0.845}, 
 {"ARG", "South America", "Argentina", "2020-11-05", 1.217028*^6, 11100., 
  10461.143, 32766., 246., 332., 26927.914, 245.598, 231.463, 724.979, 5.443, 
  7.346, 0.88, "", "", "", "", "", "", "", "", 26959., 3.254392*^6, 72.007, 
  0.596, 22275., 0.493, 0.27, 3.7, "tests performed", "", "", "", "", "", "", 
  "", "", "", 81.94, 4.5195777*^7, 16.177, 31.9, 11.198, 7.441, 18933.907, 
  0.6, 191.032, 5.5, 16.2, 27.7, "", 5., 76.67, 0.845}, 
 {"ARG", "South America", "Argentina", "2020-11-06", 1.228814*^6, 11786., 
  10233.571, 33136., 370., 334.857, 27188.691, 260.777, 226.428, 733.166, 
  8.187, 7.409, 0.88, "", "", "", "", "", "", "", "", 24088., 3.27848*^6, 
  72.54, 0.533, 21951., 0.486, 0.265, 3.8, "tests performed", "", "", "", "", 
  "", "", "", "", "", 79.17, 4.5195777*^7, 16.177, 31.9, 11.198, 7.441, 
  18933.907, 0.6, 191.032, 5.5, 16.2, 27.7, "", 5., 76.67, 0.845}, 
 {"ARG", "South America", "Argentina", "2020-11-07", 1.236851*^6, 8037., 
  9989.571, 33348., 212., 335.143, 27366.517, 177.826, 221.029, 737.857, 
  4.691, 7.415, 0.89, "", "", "", "", "", "", "", "", 19642., 3.298122*^6, 
  72.974, 0.435, 21971., 0.486, 0.261, 3.8, "tests performed", "", "", "", 
  "", "", "", "", "", "", 79.17, 4.5195777*^7, 16.177, 31.9, 11.198, 7.441, 
  18933.907, 0.6, 191.032, 5.5, 16.2, 27.7, "", 5., 76.67, 0.845}, 
 {"ARG", "South America", "Argentina", "2020-11-08", 1.242182*^6, 5331., 
  9807., 33560., 212., 345.714, 27484.471, 117.953, 216.989, 742.547, 4.691, 
  7.649, 0.89, "", "", "", "", "", "", "", "", 12535., 3.310657*^6, 73.251, 
  0.277, 21885., 0.484, 0.258, 3.9, "tests performed", "", "", "", "", "", 
  "", "", "", "", 79.17, 4.5195777*^7, 16.177, 31.9, 11.198, 7.441, 
  18933.907, 0.6, 191.032, 5.5, 16.2, 27.7, "", 5., 76.67, 0.845}, 
 {"ARG", "South America", "Argentina", "2020-11-09", 1.250499*^6, 8317., 
  9624., 33907., 347., 326.286, 27668.492, 184.022, 212.94, 750.225, 7.678, 
  7.219, 0.9, "", "", "", "", "", "", "", "", 19864., 3.330521*^6, 73.691, 
  0.44, 21694., 0.48, 0.255, 3.9, "tests performed", "", "", "", "", "", "", 
  "", "", "", 79.17, 4.5195777*^7, 16.177, 31.9, 11.198, 7.441, 18933.907, 
  0.6, 191.032, 5.5, 16.2, 27.7, "", 5., 76.67, 0.845}, 
 {"ARG", "South America", "Argentina", "2020-11-10", 1.262476*^6, 11977., 
  9600., 34183., 276., 304.429, 27933.495, 265.003, 212.409, 756.332, 6.107, 
  6.736, 0.9, "", "", "", "", "", "", "", "", 24581., 3.355102*^6, 74.235, 
  0.544, 21675., 0.48, 0.256, 3.9, "tests performed", "", "", "", "", "", "", 
  "", "", "", 79.17, 4.5195777*^7, 16.177, 31.9, 11.198, 7.441, 18933.907, 
  0.6, 191.032, 5.5, 16.2, 27.7, "", 5., 76.67, 0.845}, 
 {"ARG", "South America", "Argentina", "2020-11-11", 1.273356*^6, 10880., 
  9632.571, 34531., 348., 287.286, 28174.225, 240.73, 213.13, 764.032, 7.7, 
  6.356, 0.91, "", "", "", "", "", "", "", "", 24472., 3.379574*^6, 74.776, 
  0.541, 21734., 0.481, 0.253, 4., "tests performed", "", "", "", "", "", "", 
  "", "", "", 79.17, 4.5195777*^7, 16.177, 31.9, 11.198, 7.441, 18933.907, 
  0.6, 191.032, 5.5, 16.2, 27.7, "", 5., 76.67, 0.845}, 
 {"ARG", "South America", "Argentina", "2020-11-12", 1.284519*^6, 11163., 
  9641.571, 34782., 251., 288., 28421.217, 246.992, 213.329, 769.585, 5.554, 
  6.372, 0.91, "", "", "", "", "", "", "", "", 22949., 3.402523*^6, 75.284, 
  0.508, 21162., 0.468, 0.252, 4., "tests performed", "", "", "", "", "", "", 
  "", "", "", 79.17, 4.5195777*^7, 16.177, 31.9, 11.198, 7.441, 18933.907, 
  0.6, 191.032, 5.5, 16.2, 27.7, "", 5., 76.67, 0.845}, 
 {"ARG", "South America", "Argentina", "2020-11-13", 1.296378*^6, 11859., 
  9652., 35045., 263., 272.714, 28683.609, 262.392, 213.56, 775.404, 5.819, 
  6.034, 0.91, "", "", "", "", "", "", "", "", 24598., 3.427121*^6, 75.828, 
  0.544, 21234., 0.47, 0.248, 4., "tests performed", "", "", "", "", "", "", 
  "", "", "", 79.17, 4.5195777*^7, 16.177, 31.9, 11.198, 7.441, 18933.907, 
  0.6, 191.032, 5.5, 16.2, 27.7, "", 5., 76.67, 0.845}, 
 {"ARG", "South America", "Argentina", "2020-11-14", 1.304846*^6, 8468., 
  9713.571, 35307., 262., 279.857, 28870.972, 187.363, 214.922, 781.201, 
  5.797, 6.192, 0.91, "", "", "", "", "", "", "", "", 19309., 3.44643*^6, 
  76.256, 0.427, 21187., 0.469, 0.247, 4., "tests performed", "", "", "", "", 
  "", "", "", "", "", 79.17, 4.5195777*^7, 16.177, 31.9, 11.198, 7.441, 
  18933.907, 0.6, 191.032, 5.5, 16.2, 27.7, "", 5., 76.67, 0.845}, 
 {"ARG", "South America", "Argentina", "2020-11-15", 1.310491*^6, 5645., 
  9758.429, 35436., 129., 268., 28995.873, 124.901, 215.915, 784.056, 2.854, 
  5.93, 0.9, "", "", "", "", "", "", "", "", 10759., 3.457189*^6, 76.494, 
  0.238, 20933., 0.463, 0.247, 4., "tests performed", "", "", "", "", "", "", 
  "", "", "", 79.17, 4.5195777*^7, 16.177, 31.9, 11.198, 7.441, 18933.907, 
  0.6, 191.032, 5.5, 16.2, 27.7, "", 5., 76.67, 0.845}, 
 {"ARG", "South America", "Argentina", "2020-11-16", 1.318384*^6, 7893., 
  9697.857, 35727., 291., 260., 29170.513, 174.64, 214.574, 790.494, 6.439, 
  5.753, 0.9, "", "", "", "", "", "", "", "", 20155., 3.477344*^6, 76.94, 
  0.446, 20975., 0.464, 0.243, 4.1, "tests performed", "", "", "", "", "", 
  "", "", "", "", 79.17, 4.5195777*^7, 16.177, 31.9, 11.198, 7.441, 
  18933.907, 0.6, 191.032, 5.5, 16.2, 27.7, "", 5., 76.67, 0.845}, 
 {"ARG", "South America", "Argentina", "2020-11-17", 1.329005*^6, 10621., 
  9504.143, 36106., 379., 274.714, 29405.513, 235., 210.288, 798.88, 8.386, 
  6.078, 0.9, "", "", "", "", "", "", "", "", 23454., 3.500798*^6, 77.459, 
  0.519, 20814., 0.461, 0.238, 4.2, "tests performed", "", "", "", "", "", 
  "", "", "", "", 79.17, 4.5195777*^7, 16.177, 31.9, 11.198, 7.441, 
  18933.907, 0.6, 191.032, 5.5, 16.2, 27.7, "", 5., 76.67, 0.845}, 
 {"ARG", "South America", "Argentina", "2020-11-18", 1.339337*^6, 10332., 
  9425.857, 36347., 241., 259.429, 29634.118, 228.605, 208.556, 804.212, 
  5.332, 5.74, 0.89, "", "", "", "", "", "", "", "", 24929., 3.525727*^6, 
  78.01, 0.552, 20879., 0.462, 0.231, 4.3, "tests performed", "", "", "", "", 
  "", "", "", "", "", 79.17, 4.5195777*^7, 16.177, 31.9, 11.198, 7.441, 
  18933.907, 0.6, 191.032, 5.5, 16.2, 27.7, "", 5., 76.67, 0.845}, 
 {"ARG", "South America", "Argentina", "2020-11-19", 1.349434*^6, 10097., 
  9273.571, 36532., 185., 250., 29857.524, 223.406, 205.187, 808.306, 4.093, 
  5.531, 0.88, "", "", "", "", "", "", "", "", 23595., 3.549322*^6, 78.532, 
  0.522, 20971., 0.464, 0.225, 4.4, "tests performed", "", "", "", "", "", 
  "", "", "", "", 79.17, 4.5195777*^7, 16.177, 31.9, 11.198, 7.441, 
  18933.907, 0.6, 191.032, 5.5, 16.2, 27.7, "", 5., 76.67, 0.845}, 
 {"ARG", "South America", "Argentina", "2020-11-20", 1.359042*^6, 9608., 
  8952., 36790., 258., 249.286, 30070.11, 212.586, 198.072, 814.014, 5.708, 
  5.516, 0.88, "", "", "", "", "", "", "", "", 22804., 3.572126*^6, 79.037, 
  0.505, 20715., 0.458, 0.222, 4.5, "tests performed", "", "", "", "", "", 
  "", "", "", "", 79.17, 4.5195777*^7, 16.177, 31.9, 11.198, 7.441, 
  18933.907, 0.6, 191.032, 5.5, 16.2, 27.7, "", 5., 76.67, 0.845}, 
 {"ARG", "South America", "Argentina", "2020-11-21", 1.366182*^6, 7140., 
  8762.286, 36902., 112., 227.857, 30228.09, 157.979, 193.874, 816.492, 
  2.478, 5.042, 0.87, "", "", "", "", "", "", "", "", 16923., 3.589049*^6, 
  79.411, 0.374, 20374., 0.451, 0.218, 4.6, "tests performed", "", "", "", 
  "", "", "", "", "", "", 79.17, 4.5195777*^7, 16.177, 31.9, 11.198, 7.441, 
  18933.907, 0.6, 191.032, 5.5, 16.2, 27.7, "", 5., 76.67, 0.845}, 
 {"ARG", "South America", "Argentina", "2020-11-22", 1.370366*^6, 4184., 
  8553.571, 37002., 100., 223.714, 30320.665, 92.575, 189.256, 818.705, 
  2.213, 4.95, 0.86, "", "", "", "", "", "", "", "", 10194., 3.599243*^6, 
  79.637, 0.226, 20293., 0.449, 0.217, 4.6, "tests performed", "", "", "", 
  "", "", "", "", "", "", 79.17, 4.5195777*^7, 16.177, 31.9, 11.198, 7.441, 
  18933.907, 0.6, 191.032, 5.5, 16.2, 27.7, "", 5., 76.67, 0.845}, 
 {"ARG", "South America", "Argentina", "2020-11-23", 1.374631*^6, 4265., 
  8035.286, 37122., 120., 199.286, 30415.032, 94.367, 177.788, 821.36, 2.655, 
  4.409, 0.86, "", "", "", "", "", "", "", "", 10986., 3.610229*^6, 79.88, 
  0.243, 18984., 0.42, 0.216, 4.6, "tests performed", "", "", "", "", "", "", 
  "", "", "", 79.17, 4.5195777*^7, 16.177, 31.9, 11.198, 7.441, 18933.907, 
  0.6, 191.032, 5.5, 16.2, 27.7, "", 5., 76.67, 0.845}, 
 {"ARG", "South America", "Argentina", "2020-11-24", 1.381795*^6, 7164., 
  7541.429, 37432., 310., 189.429, 30573.542, 158.51, 166.861, 828.219, 
  6.859, 4.191, 0.86, "", "", "", "", "", "", "", "", 19944., 3.630173*^6, 
  80.321, 0.441, 18482., 0.409, 0.21, 4.8, "tests performed", "", "", "", "", 
  "", "", "", "", "", 79.17, 4.5195777*^7, 16.177, 31.9, 11.198, 7.441, 
  18933.907, 0.6, 191.032, 5.5, 16.2, 27.7, "", 5., 76.67, 0.845}, 
 {"ARG", "South America", "Argentina", "2020-11-25", 1.390388*^6, 8593., 
  7293., 37714., 282., 195.286, 30763.671, 190.128, 161.365, 834.458, 6.24, 
  4.321, 0.87, "", "", "", "", "", "", "", "", 22525., 3.652698*^6, 80.819, 
  0.498, 18139., 0.401, 0.209, 4.8, "tests performed", "", "", "", "", "", 
  "", "", "", "", 79.17, 4.5195777*^7, 16.177, 31.9, 11.198, 7.441, 
  18933.907, 0.6, 191.032, 5.5, 16.2, 27.7, "", 5., 76.67, 0.845}, 
 {"ARG", "South America", "Argentina", "2020-11-26", 1.399431*^6, 9043., 
  7142.429, 37941., 227., 201.286, 30963.756, 200.085, 158.033, 839.481, 
  5.023, 4.454, 0.87, "", "", "", "", "", "", "", "", 22878., 3.675576*^6, 
  81.326, 0.506, 18036., 0.399, 0.208, 4.8, "tests performed", "", "", "", 
  "", "", "", "", "", "", 79.17, 4.5195777*^7, 16.177, 31.9, 11.198, 7.441, 
  18933.907, 0.6, 191.032, 5.5, 16.2, 27.7, "", 5., 76.67, 0.845}, 
 {"ARG", "South America", "Argentina", "2020-11-27", 1.407277*^6, 7846., 
  6890.714, 38216., 275., 203.714, 31137.356, 173.6, 152.464, 845.566, 6.085, 
  4.507, 0.88, "", "", "", "", "", "", "", "", 21517., 3.697093*^6, 81.802, 
  0.476, 17852., 0.395, 0.203, 4.9, "tests performed", "", "", "", "", "", 
  "", "", "", "", 79.17, 4.5195777*^7, 16.177, 31.9, 11.198, 7.441, 
  18933.907, 0.6, 191.032, 5.5, 16.2, 27.7, "", 5., 76.67, 0.845}, 
 {"ARG", "South America", "Argentina", "2020-11-28", 1.413375*^6, 6098., 
  6741.857, 38322., 106., 202.857, 31272.28, 134.924, 149.17, 847.911, 2.345, 
  4.488, 0.88, "", "", "", "", "", "", "", "", 17036., 3.714129*^6, 82.179, 
  0.377, 17869., 0.395, 0.2, 5., "tests performed", "", "", "", "", "", "", 
  "", "", "", 79.17, 4.5195777*^7, 16.177, 31.9, 11.198, 7.441, 18933.907, 
  0.6, 191.032, 5.5, 16.2, 27.7, "", 5., 76.67, 0.845}, 
 {"ARG", "South America", "Argentina", "2020-11-29", 1.418807*^6, 5432., 
  6920.143, 38473., 151., 210.143, 31392.468, 120.188, 153.115, 851.252, 
  3.341, 4.65, 0.89, "", "", "", "", "", "", "", "", 9261., 3.72339*^6, 
  82.384, 0.205, 17735., 0.392, 0.198, 5.1, "tests performed", "", "", "", 
  "", "", "", "", "", "", 79.17, 4.5195777*^7, 16.177, 31.9, 11.198, 7.441, 
  18933.907, 0.6, 191.032, 5.5, 16.2, 27.7, "", 5., 76.67, 0.845}, 
 {"ARG", "South America", "Argentina", "2020-11-30", 1.424533*^6, 5726., 
  7128.857, 38730., 257., 229.714, 31519.162, 126.693, 157.733, 856.938, 
  5.686, 5.083, 0.88, "", "", "", "", "", "", "", "", 19283., 3.742673*^6, 
  82.81, 0.427, 18921., 0.419, 0.193, 5.2, "tests performed", "", "", "", "", 
  "", "", "", "", "", 79.17, 4.5195777*^7, 16.177, 31.9, 11.198, 7.441, 
  18933.907, 0.6, 191.032, 5.5, 16.2, 27.7, "", 5., 76.67, 0.845}, 
 {"ARG", "South America", "Argentina", "2020-12-01", 1.43257*^6, 8037., 
  7253.571, 38928., 198., 213.714, 31696.988, 177.826, 160.492, 861.319, 
  4.381, 4.729, 0.88, "", "", "", "", "", "", "", "", 23536., 3.766209*^6, 
  83.331, 0.521, 19434., 0.43, 0.189, 5.3, "tests performed", "", "", "", "", 
  "", "", "", "", "", 79.17, 4.5195777*^7, 16.177, 31.9, 11.198, 7.441, 
  18933.907, 0.6, 191.032, 5.5, 16.2, 27.7, "", 5., 76.67, 0.845}, 
 {"ARG", "South America", "Argentina", "2020-12-02", 1.440103*^6, 7533., 
  7102.143, 39156., 228., 206., 31863.663, 166.675, 157.142, 866.364, 5.045, 
  4.558, 0.88, "", "", "", "", "", "", "", "", 22909., 3.789118*^6, 83.838, 
  0.507, 19489., 0.431, 0.181, 5.5, "tests performed", "", "", "", "", "", 
  "", "", "", "", 79.17, 4.5195777*^7, 16.177, 31.9, 11.198, 7.441, 
  18933.907, 0.6, 191.032, 5.5, 16.2, 27.7, "", 5., 76.67, 0.845}, 
 {"ARG", "South America", "Argentina", "2020-12-03", 1.447732*^6, 7629., 
  6900.143, 39305., 149., 194.857, 32032.462, 168.799, 152.672, 869.661, 
  3.297, 4.311, 0.87, "", "", "", "", "", "", "", "", 21463., 3.810581*^6, 
  84.313, 0.475, 19286., 0.427, 0.174, 5.7, "tests performed", "", "", "", 
  "", "", "", "", "", "", 79.17, 4.5195777*^7, 16.177, 31.9, 11.198, 7.441, 
  18933.907, 0.6, 191.032, 5.5, 16.2, 27.7, "", 5., 76.67, 0.845}, 
 {"ARG", "South America", "Argentina", "2020-12-04", 1.454631*^6, 6899., 
  6764.857, 39512., 207., 185.143, 32185.109, 152.647, 149.679, 874.241, 
  4.58, 4.096, 0.87, "", "", "", "", "", "", "", "", 20542., 3.831123*^6, 
  84.767, 0.455, 19147., 0.424, 0.172, 5.8, "tests performed", "", "", "", 
  "", "", "", "", "", "", 79.17, 4.5195777*^7, 16.177, 31.9, 11.198, 7.441, 
  18933.907, 0.6, 191.032, 5.5, 16.2, 27.7, "", 5., 76.67, 0.845}, 
 {"ARG", "South America", "Argentina", "2020-12-05", 1.459832*^6, 5201., 
  6636.714, 39632., 120., 187.143, 32300.186, 115.077, 146.844, 876.896, 
  2.655, 4.141, 0.86, "", "", "", "", "", "", "", "", 16666., 3.847789*^6, 
  85.136, 0.369, 19094., 0.422, 0.169, 5.9, "tests performed", "", "", "", 
  "", "", "", "", "", "", 79.17, 4.5195777*^7, 16.177, 31.9, 11.198, 7.441, 
  18933.907, 0.6, 191.032, 5.5, 16.2, 27.7, "", 5., 76.67, 0.845}, 
 {"ARG", "South America", "Argentina", "2020-12-06", 1.46311*^6, 3278., 
  6329., 39770., 138., 185.286, 32372.715, 72.529, 140.035, 879.949, 3.053, 
  4.1, 0.86, "", "", "", "", "", "", "", "", 8525., 3.856314*^6, 85.325, 
  0.189, 18989., 0.42, 0.168, 6., "tests performed", "", "", "", "", "", "", 
  "", "", "", 79.17, 4.5195777*^7, 16.177, 31.9, 11.198, 7.441, 18933.907, 
  0.6, 191.032, 5.5, 16.2, 27.7, "", 5., 76.67, 0.845}, 
 {"ARG", "South America", "Argentina", "2020-12-07", 1.466309*^6, 3199., 
  5968., 39888., 118., 165.429, 32443.496, 70.781, 132.048, 882.56, 2.611, 
  3.66, 0.86, "", "", "", "", "", "", "", "", 12100., 3.868414*^6, 85.592, 
  0.268, 17963., 0.397, 0.168, 6., "tests performed", "", "", "", "", "", "", 
  "", "", "", 79.17, 4.5195777*^7, 16.177, 31.9, 11.198, 7.441, 18933.907, 
  0.6, 191.032, 5.5, 16.2, 27.7, "", 5., 76.67, 0.845}, 
 {"ARG", "South America", "Argentina", "2020-12-08", 1.469919*^6, 3610., 
  5335.571, 40009., 121., 154.429, 32523.37, 79.875, 118.055, 885.238, 2.677, 
  3.417, 0.87, "", "", "", "", "", "", "", "", 10348., 3.878762*^6, 85.821, 
  0.229, 16079., 0.356, 0.166, 6., "tests performed", "", "", "", "", "", "", 
  "", "", "", 79.17, 4.5195777*^7, 16.177, 31.9, 11.198, 7.441, 18933.907, 
  0.6, 191.032, 5.5, 16.2, 27.7, "", 5., 76.67, 0.845}, 
 {"ARG", "South America", "Argentina", "2020-12-09", 1.475222*^6, 5303., 
  5017., 40222., 213., 152.286, 32640.704, 117.334, 111.006, 889.95, 4.713, 
  3.369, 0.89, "", "", "", "", "", "", "", "", 20489., 3.899251*^6, 86.275, 
  0.453, 15733., 0.348, 0.165, 6.1, "tests performed", "", "", "", "", "", 
  "", "", "", "", 79.17, 4.5195777*^7, 16.177, 31.9, 11.198, 7.441, 
  18933.907, 0.6, 191.032, 5.5, 16.2, 27.7, "", 5., 76.67, 0.845}, 
 {"ARG", "South America", "Argentina", "2020-12-10", 1.482216*^6, 6994., 
  4926.286, 40431., 209., 160.857, 32795.453, 154.749, 108.999, 894.575, 
  4.624, 3.559, 0.92, "", "", "", "", "", "", "", "", 23856., 3.923107*^6, 
  86.803, 0.528, 16075., 0.356, 0.165, 6.1, "tests performed", "", "", "", 
  "", "", "", "", "", "", 79.17, 4.5195777*^7, 16.177, 31.9, 11.198, 7.441, 
  18933.907, 0.6, 191.032, 5.5, 16.2, 27.7, "", 5., 76.67, 0.845}, 
 {"ARG", "South America", "Argentina", "2020-12-11", 1.489328*^6, 7112., 
  4956.714, 40606., 175., 156.286, 32952.813, 157.36, 109.672, 898.447, 
  3.872, 3.458, 0.95, "", "", "", "", "", "", "", "", 23879., 3.946986*^6, 
  87.331, 0.528, 16552., 0.366, 0.166, 6., "tests performed", "", "", "", "", 
  "", "", "", "", "", 79.17, 4.5195777*^7, 16.177, 31.9, 11.198, 7.441, 
  18933.907, 0.6, 191.032, 5.5, 16.2, 27.7, "", 5., 76.67, 0.845}, 
 {"ARG", "South America", "Argentina", "2020-12-12", 1.494602*^6, 5274., 
  4967.143, 40668., 62., 148., 33069.506, 116.692, 109.903, 899.819, 1.372, 
  3.275, 0.96, "", "", "", "", "", "", "", "", 19135., 3.966121*^6, 87.754, 
  0.423, 16905., 0.374, 0.165, 6.1, "tests performed", "", "", "", "", "", 
  "", "", "", "", 79.17, 4.5195777*^7, 16.177, 31.9, 11.198, 7.441, 
  18933.907, 0.6, 191.032, 5.5, 16.2, 27.7, "", 5., 76.67, 0.845}, 
 {"ARG", "South America", "Argentina", "2020-12-13", 1.49816*^6, 3558., 
  5007.143, 40766., 98., 142.286, 33148.23, 78.724, 110.788, 901.987, 2.168, 
  3.148, 0.98, "", "", "", "", "", "", "", "", 11685., 3.977806*^6, 88.013, 
  0.259, 17356., 0.384, 0.164, 6.1, "tests performed", "", "", "", "", "", 
  "", "", "", "", 79.17, 4.5195777*^7, 16.177, 31.9, 11.198, 7.441, 
  18933.907, 0.6, 191.032, 5.5, 16.2, 27.7, "", 5., 76.67, 0.845}, 
 {"ARG", "South America", "Argentina", "2020-12-14", 1.503222*^6, 5062., 
  5273.286, 41041., 275., 164.714, 33260.231, 112.002, 116.677, 908.072, 
  6.085, 3.644, 0.99, "", "", "", "", "", "", "", "", 20460., 3.998266*^6, 
  88.465, 0.453, 18550., 0.41, 0.165, 6.1, "tests performed", "", "", "", "", 
  "", "", "", "", "", 79.17, 4.5195777*^7, 16.177, 31.9, 11.198, 7.441, 
  18933.907, 0.6, 191.032, 5.5, 16.2, 27.7, "", 5., 76.67, 0.845}, 
 {"ARG", "South America", "Argentina", "2020-12-15", 1.510203*^6, 6981., 
  5754.857, 41204., 163., 170.714, 33414.693, 154.461, 127.332, 911.678, 
  3.607, 3.777, 1., "", "", "", "", "", "", "", "", 24958., 4.023224*^6, 
  89.018, 0.552, 20637., 0.457, 0.167, 6., "tests performed", "", "", "", "", 
  "", "", "", "", "", 79.17, 4.5195777*^7, 16.177, 31.9, 11.198, 7.441, 
  18933.907, 0.6, 191.032, 5.5, 16.2, 27.7, "", 5., 76.67, 0.845}, 
 {"ARG", "South America", "Argentina", "2020-12-16", 1.517046*^6, 6843., 
  5974.857, 41365., 161., 163.286, 33566.101, 151.408, 132.199, 915.24, 
  3.562, 3.613, 1.02, "", "", "", "", "", "", "", "", 25603., 4.048827*^6, 
  89.584, 0.566, 21368., 0.473, 0.166, 6., "tests performed", "", "", "", "", 
  "", "", "", "", "", 79.17, 4.5195777*^7, 16.177, 31.9, 11.198, 7.441, 
  18933.907, 0.6, 191.032, 5.5, 16.2, 27.7, "", 5., 76.67, 0.845}, 
 {"ARG", "South America", "Argentina", "2020-12-17", 1.524372*^6, 7326., 
  6022.286, 41534., 169., 157.571, 33728.195, 162.095, 133.249, 918.98, 
  3.739, 3.486, 1.03, "", "", "", "", "", "", "", "", 27852., 4.076679*^6, 
  90.2, 0.616, 21939., 0.485, 0.166, 6., "tests performed", "", "", "", "", 
  "", "", "", "", "", 79.17, 4.5195777*^7, 16.177, 31.9, 11.198, 7.441, 
  18933.907, 0.6, 191.032, 5.5, 16.2, 27.7, "", 5., 76.67, 0.845}, 
 {"ARG", "South America", "Argentina", "2020-12-18", 1.531374*^6, 7002., 
  6006.571, 41672., 138., 152.286, 33883.121, 154.926, 132.901, 922.033, 
  3.053, 3.369, 1.04, "", "", "", "", "", "", "", "", 27929., 4.104608*^6, 
  90.818, 0.618, 22517., 0.498, 0.163, 6.1, "tests performed", "", "", "", 
  "", "", "", "", "", "", 79.17, 4.5195777*^7, 16.177, 31.9, 11.198, 7.441, 
  18933.907, 0.6, 191.032, 5.5, 16.2, 27.7, "", 5., 76.67, 0.845}, 
 {"ARG", "South America", "Argentina", "2020-12-19", 1.537169*^6, 5795., 
  6081., 41763., 91., 156.429, 34011.341, 128.22, 134.548, 924.047, 2.013, 
  3.461, 1.05, "", "", "", "", "", "", "", "", 23740., 4.128348*^6, 91.344, 
  0.525, 23175., 0.513, 0.163, 6.1, "tests performed", "", "", "", "", "", 
  "", "", "", "", 79.17, 4.5195777*^7, 16.177, 31.9, 11.198, 7.441, 
  18933.907, 0.6, 191.032, 5.5, 16.2, 27.7, "", 5., 76.67, 0.845}, 
 {"ARG", "South America", "Argentina", "2020-12-20", 1.541285*^6, 4116., 
  6160.714, 41813., 50., 149.571, 34102.412, 91.07, 136.312, 925.153, 1.106, 
  3.309, 1.05, "", "", "", "", "", "", "", "", 15351., 4.143699*^6, 91.683, 
  0.34, 23699., 0.524, 0.161, 6.2, "tests performed", "", "", "", "", "", "", 
  "", "", "", 79.17, 4.5195777*^7, 16.177, 31.9, 11.198, 7.441, 18933.907, 
  0.6, 191.032, 5.5, 16.2, 27.7, "", 5., 76.67, 0.845}, 
 {"ARG", "South America", "Argentina", "2020-12-21", 1.547138*^6, 5853., 
  6273.714, 41997., 184., 136.571, 34231.915, 129.503, 138.812, 929.224, 
  4.071, 3.022, 1.06, "", "", "", "", "", "", "", "", 26912., 4.170611*^6, 
  92.279, 0.595, 24621., 0.545, 0.159, 6.3, "tests performed", "", "", "", 
  "", "", "", "", "", "", 79.17, 4.5195777*^7, 16.177, 31.9, 11.198, 7.441, 
  18933.907, 0.6, 191.032, 5.5, 16.2, 27.7, "", 5., 76.67, 0.845}, 
 {"ARG", "South America", "Argentina", "2020-12-22", 1.555279*^6, 8141., 
  6439.429, 42254., 257., 150., 34412.043, 180.127, 142.479, 934.91, 5.686, 
  3.319, 1.06, "", "", "", "", "", "", "", "", 30626., 4.201237*^6, 92.956, 
  0.678, 25430., 0.563, 0.16, 6.2, "tests performed", "", "", "", "", "", "", 
  "", "", "", 79.17, 4.5195777*^7, 16.177, 31.9, 11.198, 7.441, 18933.907, 
  0.6, 191.032, 5.5, 16.2, 27.7, "", 5., 76.67, 0.845}, 
 {"ARG", "South America", "Argentina", "2020-12-23", 1.563865*^6, 8586., 
  6688.429, 42314., 60., 135.571, 34602.016, 189.974, 147.988, 936.238, 
  1.328, 3., 1.06, "", "", "", "", "", "", "", "", 31914., 4.233151*^6, 
  93.663, 0.706, 26332., 0.583, 0.164, 6.1, "tests performed", "", "", "", 
  "", "", "", "", "", "", 79.17, 4.5195777*^7, 16.177, 31.9, 11.198, 7.441, 
  18933.907, 0.6, 191.032, 5.5, 16.2, 27.7, "", 5., 76.67, 0.845}, 
 {"ARG", "South America", "Argentina", "2020-12-24", 1.563865*^6, 0., 
  5641.857, 42314., 0., 111.429, 34602.016, 0., 124.832, 936.238, 0., 2.465, 
  1.07, "", "", "", "", "", "", "", "", 19809., 4.25296*^6, 94.101, 0.438, 
  25183., 0.557, 0.166, 6., "tests performed", "", "", "", "", "", "", "", 
  "", "", 79.17, 4.5195777*^7, 16.177, 31.9, 11.198, 7.441, 18933.907, 0.6, 
  191.032, 5.5, 16.2, 27.7, "", 5., 76.67, 0.845}, 
 {"ARG", "South America", "Argentina", "2020-12-25", 1.574554*^6, 10689., 
  6168.571, 42422., 108., 107.143, 34838.52, 236.504, 136.486, 938.628, 2.39, 
  2.371, 1.1, "", "", "", "", "", "", "", "", 5935., 4.258895*^6, 94.232, 
  0.131, 22041., 0.488, 0.169, 5.9, "tests performed", "", "", "", "", "", 
  "", "", "", "", 79.17, 4.5195777*^7, 16.177, 31.9, 11.198, 7.441, 
  18933.907, 0.6, 191.032, 5.5, 16.2, 27.7, "", 5., 76.67, 0.845}, 
 {"ARG", "South America", "Argentina", "2020-12-26", 1.578267*^6, 3713., 
  5871.143, 42501., 79., 105.429, 34920.674, 82.154, 129.905, 940.375, 1.748, 
  2.333, 1.12, "", "", "", "", "", "", "", "", 22148., 4.281043*^6, 94.722, 
  0.49, 21814., 0.483, 0.171, 5.8, "tests performed", "", "", "", "", "", "", 
  "", "", "", 79.17, 4.5195777*^7, 16.177, 31.9, 11.198, 7.441, 18933.907, 
  0.6, 191.032, 5.5, 16.2, 27.7, "", 5., 76.67, 0.845}, 
 {"ARG", "South America", "Argentina", "2020-12-27", 1.583297*^6, 5030., 
  6001.714, 42650., 149., 119.571, 35031.968, 111.294, 132.794, 943.672, 
  3.297, 2.646, 1.15, "", "", "", "", "", "", "", "", 16696., 4.297739*^6, 
  95.092, 0.369, 22006., 0.487, 0.174, 5.7, "tests performed", "", "", "", 
  "", "", "", "", "", "", 79.17, 4.5195777*^7, 16.177, 31.9, 11.198, 7.441, 
  18933.907, 0.6, 191.032, 5.5, 16.2, 27.7, "", 5., 76.67, 0.845}, 
 {"ARG", "South America", "Argentina", "2020-12-28", 1.590513*^6, 7216., 
  6196.429, 42868., 218., 124.429, 35191.629, 159.661, 137.102, 948.496, 
  4.823, 2.753, 1.17, "", "", "", "", "", "", "", "", 32534., 4.330273*^6, 
  95.811, 0.72, 22809., 0.505, 0.178, 5.6, "tests performed", "", "", "", "", 
  "", "", "", "", "", 79.17, 4.5195777*^7, 16.177, 31.9, 11.198, 7.441, 
  18933.907, 0.6, 191.032, 5.5, 16.2, 27.7, "", 5., 76.67, 0.845}, 
 {"ARG", "South America", "Argentina", "2020-12-29", 1.602163*^6, 11650., 
  6697.714, 43018., 150., 109.143, 35449.396, 257.767, 148.193, 951.815, 
  3.319, 2.415, 1.19, "", "", "", "", "", "", "", "", 37060., 4.367333*^6, 
  96.631, 0.82, 23728., 0.525, 0.186, 5.4, "tests performed", 700., "", "", 
  "", "", 0., "", "", "", 79.17, 4.5195777*^7, 16.177, 31.9, 11.198, 7.441, 
  18933.907, 0.6, 191.032, 5.5, 16.2, 27.7, "", 5., 76.67, 0.845}, 
 {"ARG", "South America", "Argentina", "2020-12-30", 1.613928*^6, 11765., 
  7151.857, 43163., 145., 121.286, 35709.708, 260.312, 158.242, 955.023, 
  3.208, 2.684, 1.19, "", "", "", "", "", "", "", "", 39271., 4.406604*^6, 
  97.5, 0.869, 24779., 0.548, 0.192, 5.2, "tests performed", "", "", "", "", 
  15656., "", "", "", 346., 79.17, 4.5195777*^7, 16.177, 31.9, 11.198, 7.441, 
  18933.907, 0.6, 191.032, 5.5, 16.2, 27.7, "", 5., 76.67, 0.845}, 
 {"ARG", "South America", "Argentina", "2020-12-31", 1.625514*^6, 11586., 
  8807., 43245., 82., 133., 35966.059, 256.351, 194.863, 956.837, 1.814, 
  2.943, 1.18, "", "", "", "", "", "", "", "", 27690., 4.434294*^6, 98.113, 
  0.613, 25905., 0.573, 0.196, 5.1, "tests performed", 32013., "", "", "", 
  15656., 0.07, "", "", 346., 79.17, 4.5195777*^7, 16.177, 31.9, 11.198, 
  7.441, 18933.907, 0.6, 191.032, 5.5, 16.2, 27.7, "", 5., 76.67, 0.845}, 
 {"ARG", "South America", "Argentina", "2021-01-01", 1.629594*^6, 4080., 
  7862.857, 43319., 74., 128.143, 36056.333, 90.274, 173.973, 958.475, 1.637, 
  2.835, 1.16, "", "", "", "", "", "", "", "", 7810., 4.442104*^6, 98.286, 
  0.173, 26173., 0.579, 0.198, 5.1, "tests performed", "", "", "", "", 
  11070., "", "", "", 245., 79.17, 4.5195777*^7, 16.177, 31.9, 11.198, 7.441, 
  18933.907, 0.6, 191.032, 5.5, 16.2, 27.7, "", 5., 76.67, 0.845}, 
 {"ARG", "South America", "Argentina", "2021-01-02", 1.634834*^6, 5240., 
  8081., 43375., 56., 124.857, 36172.273, 115.94, 178.8, 959.714, 1.239, 
  2.763, 1.17, "", "", "", "", "", "", "", "", 23533., 4.465637*^6, 98.807, 
  0.521, 26371., 0.583, 0.199, 5., "tests performed", "", "", "", "", 8776., 
  "", "", "", 194., 79.17, 4.5195777*^7, 16.177, 31.9, 11.198, 7.441, 
  18933.907, 0.6, 191.032, 5.5, 16.2, 27.7, "", 5., 76.67, 0.845}, 
 {"ARG", "South America", "Argentina", "2021-01-03", 1.640718*^6, 5884., 
  8203., 43482., 107., 118.857, 36302.463, 130.189, 181.499, 962.081, 2.367, 
  2.63, 1.19, "", "", "", "", "", "", "", "", 21839., 4.487476*^6, 99.29, 
  0.483, 27105., 0.6, 0.197, 5.1, "tests performed", "", "", "", "", 7400., 
  "", "", "", 164., 79.17, 4.5195777*^7, 16.177, 31.9, 11.198, 7.441, 
  18933.907, 0.6, 191.032, 5.5, 16.2, 27.7, "", 5., 76.67, 0.845}, 
 {"ARG", "South America", "Argentina", "2021-01-04", 1.64894*^6, 8222., 
  8346.714, 43634., 152., 109.429, 36484.382, 181.92, 184.679, 965.444, 
  3.363, 2.421, 1.2, "", "", "", "", "", "", "", "", 36092., 4.523568*^6, 
  100.088, 0.799, 27614., 0.611, 0.2, 5., "tests performed", 39599., "", "", 
  "", 6483., 0.09, "", "", 143., 79.17, 4.5195777*^7, 16.177, 31.9, 11.198, 
  7.441, 18933.907, 0.6, 191.032, 5.5, 16.2, 27.7, "", 5., 76.67, 0.845}, 
 {"ARG", "South America", "Argentina", "2021-01-05", 1.66273*^6, 13790., 
  8652.429, 43785., 151., 109.571, 36789.499, 305.117, 191.443, 968.785, 
  3.341, 2.424, 1.22, "", "", "", "", "", "", "", "", 41940., 4.565508*^6, 
  101.016, 0.928, 28311., 0.626, 0.198, 5.1, "tests performed", "", "", "", 
  "", 7984., "", "", "", 177., 79.17, 4.5195777*^7, 16.177, 31.9, 11.198, 
  7.441, 18933.907, 0.6, 191.032, 5.5, 16.2, 27.7, "", 5., 76.67, 0.845}, 
 {"ARG", "South America", "Argentina", "2021-01-06", 1.676171*^6, 13441., 
  8891.857, 43976., 191., 116.143, 37086.894, 297.395, 196.741, 973.011, 
  4.226, 2.57, 1.22, "", "", "", "", "", "", "", "", 43700., 4.609208*^6, 
  101.983, 0.967, 28943., 0.64, 0.196, 5.1, "tests performed", "", "", "", 
  "", 8173., "", "", "", 181., 79.17, 4.5195777*^7, 16.177, 31.9, 11.198, 
  7.441, 18933.907, 0.6, 191.032, 5.5, 16.2, 27.7, "", 5., 76.67, 0.845}, 
 {"ARG", "South America", "Argentina", "2021-01-07", 1.690006*^6, 13835., 
  9213.143, 44122., 146., 125.286, 37393.007, 306.113, 203.85, 976.242, 3.23, 
  2.772, 1.21, "", "", "", "", "", "", "", "", 40131., 4.649339*^6, 102.871, 
  0.888, 30721., 0.68, 0.197, 5.1, "tests performed", "", "", "", "", 8363., 
  "", "", "", 185., 79.17, 4.5195777*^7, 16.177, 31.9, 11.198, 7.441, 
  18933.907, 0.6, 191.032, 5.5, 16.2, 27.7, "", 5., 76.67, 0.845}, 
 {"ARG", "South America", "Argentina", "2021-01-08", 1.703352*^6, 13346., 
  10536.857, 44273., 151., 136.286, 37688.3, 295.293, 233.138, 979.583, 
  3.341, 3.015, 1.2, "", "", "", "", "", "", "", "", 40302., 4.689641*^6, 
  103.763, 0.892, 35362., 0.782, 0.198, 5.1, "tests performed", 107542., "", 
  "", "", 10519., 0.24, "", "", 233., 79.17, 4.5195777*^7, 16.177, 31.9, 
  11.198, 7.441, 18933.907, 0.6, 191.032, 5.5, 16.2, 27.7, "", 5., 76.67, 
  0.845}, {"ARG", "South America", "Argentina", "2021-01-09", 1.714409*^6, 
  11057., 11367.857, 44417., 144., 148.857, 37932.947, 244.647, 251.525, 
  982.769, 3.186, 3.294, 1.18, "", "", "", "", "", "", "", "", 36545., 
  4.726186*^6, 104.571, 0.809, 37221., 0.824, 0.199, 5., "tests performed", 
  "", "", "", "", 11942., "", "", "", 264., 79.17, 4.5195777*^7, 16.177, 
  31.9, 11.198, 7.441, 18933.907, 0.6, 191.032, 5.5, 16.2, 27.7, "", 5., 
  76.67, 0.845}, {"ARG", "South America", "Argentina", "2021-01-10", 
  1.722217*^6, 7808., 11642.714, 44495., 78., 144.714, 38105.706, 172.76, 
  257.606, 984.495, 1.726, 3.202, 1.15, "", "", "", "", "", "", "", "", 
  22790., 4.748976*^6, 105.076, 0.504, 37357., 0.827, 0.199, 5., 
  "tests performed", "", "", "", "", 13365., "", "", "", 296., 79.17, 
  4.5195777*^7, 16.177, 31.9, 11.198, 7.441, 18933.907, 0.6, 191.032, 5.5, 
  16.2, 27.7, "", 5., 76.67, 0.845}, {"ARG", "South America", "Argentina", 
  "2021-01-11", 1.730921*^6, 8704., 11711.571, 44654., 159., 145.714, 
  38298.291, 192.584, 259.13, 988.013, 3.518, 3.224, 1.13, "", "", "", "", 
  "", "", "", "", 38299., 4.787275*^6, 105.923, 0.847, 37672., 0.834, 0.198, 
  5.1, "tests performed", "", "", "", "", 14788., "", "", "", 327., 79.17, 
  4.5195777*^7, 16.177, 31.9, 11.198, 7.441, 18933.907, 0.6, 191.032, 5.5, 
  16.2, 27.7, "", 5., 76.67, 0.845}, {"ARG", "South America", "Argentina", 
  "2021-01-12", 1.744704*^6, 13783., 11710.571, 44848., 194., 151.857, 
  38603.253, 304.962, 259.108, 992.305, 4.292, 3.36, 1.11, "", "", "", "", 
  "", "", "", "", 40659., 4.827934*^6, 106.823, 0.9, 37489., 0.829, 0.197, 
  5.1, "tests performed", "", "", "", "", 14056., "", "", "", 311., 79.17, 
  4.5195777*^7, 16.177, 31.9, 11.198, 7.441, 18933.907, 0.6, 191.032, 5.5, 
  16.2, 27.7, "", 5., 76.67, 0.845}, {"ARG", "South America", "Argentina", 
  "2021-01-13", 1.757429*^6, 12725., 11608.286, 44983., 135., 143.857, 
  38884.806, 281.553, 256.844, 995.292, 2.987, 3.183, 1.09, "", "", "", "", 
  "", "", "", "", 42447., 4.870381*^6, 107.762, 0.939, 37310., 0.826, 0.198, 
  5.1, "tests performed", 166833., "", "", "", 13323., 0.37, "", "", 295., 
  79.17, 4.5195777*^7, 16.177, 31.9, 11.198, 7.441, 18933.907, 0.6, 191.032, 
  5.5, 16.2, 27.7, "", 5., 76.67, 0.845}, {"ARG", "South America", 
  "Argentina", "2021-01-14", 1.770715*^6, 13286., 11529.857, 45125., 142., 
  143.286, 39178.771, 293.966, 255.109, 998.434, 3.142, 3.17, 1.07, "", "", 
  "", "", "", "", "", "", 40888., 4.911269*^6, 108.667, 0.905, 37419., 0.828, 
  0.193, 5.2, "tests performed", "", "", "", "", 13320., "", "", "", 295., 
  79.17, 4.5195777*^7, 16.177, 31.9, 11.198, 7.441, 18933.907, 0.6, 191.032, 
  5.5, 16.2, 27.7, "", 5., 76.67, 0.845}, {"ARG", "South America", 
  "Argentina", "2021-01-15", 1.783047*^6, 12332., 11385., 45227., 102., 
  136.286, 39451.628, 272.857, 251.904, 1000.691, 2.257, 3.015, 1.06, "", "", 
  "", "", "", "", "", "", 45617., 4.956886*^6, 109.676, 1.009, 38178., 0.845, 
  0.184, 5.4, "tests performed", 200759., "", "", "", 13317., 0.44, "", "", 
  295., 79.17, 4.5195777*^7, 16.177, 31.9, 11.198, 7.441, 18933.907, 0.6, 
  191.032, 5.5, 16.2, 27.7, "", 5., 76.67, 0.845}, 
 {"ARG", "South America", "Argentina", "2021-01-16", 1.791979*^6, 8932., 
  11081.429, 45295., 68., 125.429, 39649.257, 197.629, 245.187, 1002.195, 
  1.505, 2.775, 1.04, "", "", "", "", "", "", "", "", 38264., 4.99515*^6, 
  110.522, 0.847, 38423., 0.85, 0.178, 5.6, "tests performed", "", "", "", 
  "", 12971., "", "", "", 287., 79.17, 4.5195777*^7, 16.177, 31.9, 11.198, 
  7.441, 18933.907, 0.6, 191.032, 5.5, 16.2, 27.7, "", 5., 76.67, 0.845}, 
 {"ARG", "South America", "Argentina", "2021-01-17", 1.799243*^6, 7264., 
  11003.714, 45407., 112., 130.286, 39809.98, 160.723, 243.468, 1004.674, 
  2.478, 2.883, 1.02, "", "", "", "", "", "", "", "", 27403., 5.022553*^6, 
  111.129, 0.606, 39082., 0.865, 0.175, 5.7, "tests performed", "", "", "", 
  "", 12624., "", "", "", 279., 79.17, 4.5195777*^7, 16.177, 31.9, 11.198, 
  7.441, 18933.907, 0.6, 191.032, 5.5, 16.2, 27.7, "", 5., 76.67, 0.845}, 
 {"ARG", "South America", "Argentina", "2021-01-18", 1.807428*^6, 8185., 
  10929.571, 45832., 425., 168.286, 39991.081, 181.101, 241.827, 1014.077, 
  9.404, 3.723, 1., "", "", "", "", "", "", "", "", 42053., 5.064606*^6, 
  112.059, 0.93, 39619., 0.877, 0.17, 5.9, "tests performed", "", "", "", "", 
  12278., "", "", "", 272., 79.17, 4.5195777*^7, 16.177, 31.9, 11.198, 7.441, 
  18933.907, 0.6, 191.032, 5.5, 16.2, 27.7, "", 5., 76.67, 0.845}, 
 {"ARG", "South America", "Argentina", "2021-01-19", 1.819569*^6, 12141., 
  10695., 46066., 234., 174., 40259.713, 268.631, 236.637, 1019.255, 5.177, 
  3.85, 0.99, "", "", "", "", "", "", "", "", 46000., 5.110606*^6, 113.077, 
  1.018, 40382., 0.893, 0.165, 6.1, "tests performed", "", "", "", "", 
  11932., "", "", "", 264., 79.17, 4.5195777*^7, 16.177, 31.9, 11.198, 7.441, 
  18933.907, 0.6, 191.032, 5.5, 16.2, 27.7, "", 5., 76.67, 0.845}, 
 {"ARG", "South America", "Argentina", "2021-01-20", 1.831681*^6, 12112., 
  10607.429, 46216., 150., 176.143, 40527.702, 267.99, 234.7, 1022.573, 
  3.319, 3.897, 0.98, "", "", "", "", "", "", "", "", 43297., 5.153903*^6, 
  114.035, 0.958, 40503., 0.896, 0.16, 6.2, "tests performed", 247933., 
  243539., 4394., "", 11586., 0.55, 0.54, 0.01, 256., 79.17, 4.5195777*^7, 
  16.177, 31.9, 11.198, 7.441, 18933.907, 0.6, 191.032, 5.5, 16.2, 27.7, "", 
  5., 76.67, 0.845}, {"ARG", "South America", "Argentina", "2021-01-21", 
  1.843077*^6, 11396., 10337.429, 46355., 139., 175.714, 40779.85, 252.147, 
  228.726, 1025.649, 3.076, 3.888, 0.97, "", "", "", "", "", "", "", "", 
  39616., 5.193519*^6, 114.912, 0.877, 40321., 0.892, 0.158, 6.3, 
  "tests performed", 265724., 249372., 16352., 17791., 11704., 0.59, 0.55, 
  0.04, 259., 79.17, 4.5195777*^7, 16.177, 31.9, 11.198, 7.441, 18933.907, 
  0.6, 191.032, 5.5, 16.2, 27.7, "", 5., 76.67, 0.845}, 
 {"ARG", "South America", "Argentina", "2021-01-22", 1.85383*^6, 10753., 
  10111.857, 46575., 220., 192.571, 41017.77, 237.92, 223.735, 1030.517, 
  4.868, 4.261, 0.95, "", "", "", "", "", "", "", "", 38422., 5.231941*^6, 
  115.762, 0.85, 39294., 0.869, 0.159, 6.3, "tests performed", 279602., 
  254456., 25146., 13878., 11263., 0.62, 0.56, 0.06, 249., 79.17, 
  4.5195777*^7, 16.177, 31.9, 11.198, 7.441, 18933.907, 0.6, 191.032, 5.5, 
  16.2, 27.7, "", 5., 76.67, 0.845}, {"ARG", "South America", "Argentina", 
  "2021-01-23", 1.862192*^6, 8362., 10030.429, 46737., 162., 206., 41202.788, 
  185.017, 221.933, 1034.101, 3.584, 4.558, 0.95, "", "", "", "", "", "", "", 
  "", 30106., 5.262047*^6, 116.428, 0.666, 38128., 0.844, 0.159, 6.3, 
  "tests performed", 288064., 258876., 29188., 8462., 11124., 0.64, 0.57, 
  0.06, 246., 79.17, 4.5195777*^7, 16.177, 31.9, 11.198, 7.441, 18933.907, 
  0.6, 191.032, 5.5, 16.2, 27.7, "", 5., 76.67, 0.845}, 
 {"ARG", "South America", "Argentina", "2021-01-24", 1.867223*^6, 5031., 
  9711.429, 46827., 90., 202.857, 41314.103, 111.316, 214.875, 1036.092, 
  1.991, 4.488, 0.94, "", "", "", "", "", "", "", "", 21563., 5.28361*^6, 
  116.905, 0.477, 37294., 0.825, 0.159, 6.3, "tests performed", 292023., 
  260036., 31987., 3959., 10342., 0.65, 0.58, 0.07, 229., 79.17, 
  4.5195777*^7, 16.177, 31.9, 11.198, 7.441, 18933.907, 0.6, 191.032, 5.5, 
  16.2, 27.7, "", 5., 76.67, 0.845}, {"ARG", "South America", "Argentina", 
  "2021-01-25", 1.874801*^6, 7578., 9624.714, 47034., 207., 171.714, 
  41481.774, 167.671, 212.956, 1040.672, 4.58, 3.799, 0.93, "", "", "", "", 
  "", "", "", "", 37786., 5.321396*^6, 117.741, 0.836, 36684., 0.812, 0.157, 
  6.4, "tests performed", 292386., 260122., 32264., 363., 9046., 0.65, 0.58, 
  0.07, 200., 79.17, 4.5195777*^7, 16.177, 31.9, 11.198, 7.441, 18933.907, 
  0.6, 191.032, 5.5, 16.2, 27.7, "", 5., 76.67, 0.845}, 
 {"ARG", "South America", "Argentina", "2021-01-26", 1.88521*^6, 10409., 
  9377.286, 47253., 219., 169.571, 41712.083, 230.309, 207.481, 1045.518, 
  4.846, 3.752, 0.92, "", "", "", "", "", "", "", "", 38667., 5.360063*^6, 
  118.597, 0.856, 35637., 0.789, 0.158, 6.3, "tests performed", 305880., 
  266969., 38911., 13494., 9626., 0.68, 0.59, 0.09, 213., 79.17, 
  4.5195777*^7, 16.177, 31.9, 11.198, 7.441, 18933.907, 0.6, 191.032, 5.5, 
  16.2, 27.7, "", 5., 76.67, 0.845}, {"ARG", "South America", "Argentina", 
  "2021-01-27", 1.896053*^6, 10843., 9196., 47435., 182., 174.143, 41951.995, 
  239.912, 203.47, 1049.545, 4.027, 3.853, 0.92, "", "", "", "", "", "", "", 
  "", 39616., 5.399679*^6, 119.473, 0.877, 35111., 0.777, 0.156, 6.4, 
  "tests performed", 318033., 272323., 45710., 12153., 10014., 0.7, 0.6, 0.1, 
  222., 79.17, 4.5195777*^7, 16.177, 31.9, 11.198, 7.441, 18933.907, 0.6, 
  191.032, 5.5, 16.2, 27.7, "", 5., 76.67, 0.845}, 
 {"ARG", "South America", "Argentina", "2021-01-28", 1.905524*^6, 9471., 
  8921., 47601., 166., 178., 42161.55, 209.555, 197.386, 1053.218, 3.673, 
  3.938, 0.91, "", "", "", "", "", "", "", "", 37330., 5.437009*^6, 120.299, 
  0.826, 34784., 0.77, 0.154, 6.5, "tests performed", 327999., 276548., 
  51451., 9966., 8896., 0.73, 0.61, 0.11, 197., 79.17, 4.5195777*^7, 16.177, 
  31.9, 11.198, 7.441, 18933.907, 0.6, 191.032, 5.5, 16.2, 27.7, "", 5., 
  76.67, 0.845}, {"ARG", "South America", "Argentina", "2021-01-29", 
  1.915362*^6, 9838., 8790.286, 47775., 174., 171.429, 42379.225, 217.675, 
  194.494, 1057.068, 3.85, 3.793, 0.91, "", "", "", "", "", "", "", "", 
  40056., 5.477065*^6, 121.185, 0.886, 35018., 0.775, 0.149, 6.7, 
  "tests performed", 344034., 278451., 65583., 16035., 9205., 0.76, 0.62, 
  0.15, 204., 79.17, 4.5195777*^7, 16.177, 31.9, 11.198, 7.441, 18933.907, 
  0.6, 191.032, 5.5, 16.2, 27.7, "", 5., 76.67, 0.845}, 
 {"ARG", "South America", "Argentina", "2021-01-30", 1.922264*^6, 6902., 
  8581.714, 47931., 156., 170.571, 42531.938, 152.713, 189.879, 1060.519, 
  3.452, 3.774, 0.91, "", "", "", "", "", "", "", "", 36553., 5.513618*^6, 
  121.994, 0.809, 35939., 0.795, 0.145, 6.9, "tests performed", 366384., 
  281023., 85361., 22350., 11189., 0.81, 0.62, 0.19, 248., 79.17, 
  4.5195777*^7, 16.177, 31.9, 11.198, 7.441, 18933.907, 0.6, 191.032, 5.5, 
  16.2, 27.7, "", 5., 76.67, 0.845}, {"ARG", "South America", "Argentina", 
  "2021-01-31", 1.927239*^6, 4975., 8573.714, 47974., 43., 163.857, 
  42642.015, 110.077, 189.702, 1061.471, 0.951, 3.625, 0.9, "", "", "", "", 
  "", "", "", "", 33834., 5.547452*^6, 122.743, 0.749, 37692., 0.834, 0.139, 
  7.2, "tests performed", "", "", "", "", 11299., "", "", "", 250., 79.17, 
  4.5195777*^7, 16.177, 31.9, 11.198, 7.441, 18933.907, 0.6, 191.032, 5.5, 
  16.2, 27.7, "", 5., 76.67, 0.845}, {"ARG", "South America", "Argentina", 
  "2021-02-01", 1.933853*^6, 6614., 8436., 48249., 275., 173.571, 42788.356, 
  146.341, 186.655, 1067.555, 6.085, 3.84, 0.9, "", "", "", "", "", "", "", 
  "", 44376., 5.591828*^6, 123.725, 0.982, 38633., 0.855, 0.134, 7.5, 
  "tests performed", 375851., 281577., 94274., "", 11924., 0.83, 0.62, 0.21, 
  264., 79.17, 4.5195777*^7, 16.177, 31.9, 11.198, 7.441, 18933.907, 0.6, 
  191.032, 5.5, 16.2, 27.7, "", 5., 76.67, 0.845}, 
 {"ARG", "South America", "Argentina", "2021-02-02", 1.943548*^6, 9695., 
  8334., 48426., 177., 167.571, 43002.867, 214.511, 184.398, 1071.472, 3.916, 
  3.708, 0.9, "", "", "", "", "", "", "", "", 47934., 5.639762*^6, 124.785, 
  1.061, 39957., 0.884, 0.128, 7.8, "tests performed", "", "", "", "", 
  11475., "", "", "", 254., 79.17, 4.5195777*^7, 16.177, 31.9, 11.198, 7.441, 
  18933.907, 0.6, 191.032, 5.5, 16.2, 27.7, "", 5., 76.67, 0.845}, 
 {"ARG", "South America", "Argentina", "2021-02-03", 1.952744*^6, 9196., 
  8098.714, 48539., 113., 157.714, 43206.338, 203.47, 179.192, 1073.972, 2.5, 
  3.49, 0.89, "", "", "", "", "", "", "", "", 43306., 5.683068*^6, 125.743, 
  0.958, 40484., 0.896, 0.124, 8.1, "tests performed", 396562., 284196., 
  112366., "", 11218., 0.88, 0.63, 0.25, 248., 79.17, 4.5195777*^7, 16.177, 
  31.9, 11.198, 7.441, 18933.907, 0.6, 191.032, 5.5, 16.2, 27.7, "", 5., 
  76.67, 0.845}, {"ARG", "South America", "Argentina", "2021-02-04", 
  1.961635*^6, 8891., 8015.857, 48700., 161., 157., 43403.06, 196.722, 
  177.359, 1077.534, 3.562, 3.474, 0.89, "", "", "", "", "", "", "", "", 
  36922., 5.71999*^6, 126.56, 0.817, 40426., 0.894, 0.123, 8.1, 
  "tests performed", 444018., 297717., 146301., 47456., 16574., 0.98, 0.66, 
  0.32, 367., 79.17, 4.5195777*^7, 16.177, 31.9, 11.198, 7.441, 18933.907, 
  0.6, 191.032, 5.5, 16.2, 27.7, "", 5., 76.67, 0.845}, 
 {"ARG", "South America", "Argentina", "2021-02-05", 1.970009*^6, 8374., 
  7806.714, 48985., 285., 172.857, 43588.342, 185.283, 172.731, 1083.84, 
  6.306, 3.825, 0.88, "", "", "", "", "", "", "", "", 35729., 5.755719*^6, 
  127.351, 0.791, 39808., 0.881, 0.123, 8.1, "tests performed", "", "", "", 
  "", 16238., "", "", "", 359., 79.17, 4.5195777*^7, 16.177, 31.9, 11.198, 
  7.441, 18933.907, 0.6, 191.032, 5.5, 16.2, 27.7, "", 5., 76.67, 0.845}, 
 {"ARG", "South America", "Argentina", "2021-02-06", 1.976689*^6, 6680., 
  7775., 49110., 125., 168.429, 43736.144, 147.801, 172.029, 1086.606, 2.766, 
  3.727, 0.88, "", "", "", "", "", "", "", "", 28443., 5.784162*^6, 127.98, 
  0.629, 38649., 0.855, 0.123, 8.1, "tests performed", 471383., 307501., 
  163882., "", 15000., 1.04, 0.68, 0.36, 332., 79.17, 4.5195777*^7, 16.177, 
  31.9, 11.198, 7.441, 18933.907, 0.6, 191.032, 5.5, 16.2, 27.7, "", 5., 
  76.67, 0.845}, {"ARG", "South America", "Argentina", "2021-02-07", 
  1.980347*^6, 3658., 7586.857, 49171., 61., 171., 43817.081, 80.937, 
  167.867, 1087.956, 1.35, 3.784, 0.88, "", "", "", "", "", "", "", "", 
  21398., 5.80556*^6, 128.454, 0.473, 36873., 0.816, 0.126, 7.9, 
  "tests performed", 501152., 319316., 181836., 29769., 18576., 1.11, 0.71, 
  0.4, 411., 79.17, 4.5195777*^7, 16.177, 31.9, 11.198, 7.441, 18933.907, 
  0.6, 191.032, 5.5, 16.2, 27.7, "", 5., 76.67, 0.845}, 
 {"ARG", "South America", "Argentina", "2021-02-08", 1.985501*^6, 5154., 
  7378.286, 49398., 227., 164.143, 43931.118, 114.037, 163.252, 1092.978, 
  5.023, 3.632, 0.87, "", "", "", "", "", "", "", "", 37659., 5.843219*^6, 
  129.287, 0.833, 35913., 0.795, 0.125, 8., "tests performed", 511582., 
  322318., 189264., 10430., 19390., 1.13, 0.71, 0.42, 429., 79.17, 
  4.5195777*^7, 16.177, 31.9, 11.198, 7.441, 18933.907, 0.6, 191.032, 5.5, 
  16.2, 27.7, "", 5., 76.67, 0.845}, {"ARG", "South America", "Argentina", 
  "2021-02-09", 1.993295*^6, 7794., 7106.714, 49566., 168., 162.857, 
  44103.567, 172.45, 157.243, 1096.695, 3.717, 3.603, 0.87, "", "", "", "", 
  "", "", "", "", 39725., 5.882944*^6, 130.166, 0.879, 34740., 0.769, 0.125, 
  8., "tests performed", 513178., 322975., 190203., 1596., 18139., 1.14, 
  0.71, 0.42, 401., 79.17, 4.5195777*^7, 16.177, 31.9, 11.198, 7.441, 
  18933.907, 0.6, 191.032, 5.5, 16.2, 27.7, "", 5., 76.67, 0.845}, 
 {"ARG", "South America", "Argentina", "2021-02-10", 2.001034*^6, 7739., 
  6898.571, 49674., 108., 162.143, 44274.8, 171.233, 152.638, 1099.085, 2.39, 
  3.588, 0.87, "", "", "", "", "", "", "", "", 38194., 5.921138*^6, 131.011, 
  0.845, 34010., 0.753, 0.123, 8.1, "tests performed", 535303., 337772., 
  197531., 22125., 19820., 1.18, 0.75, 0.44, 439., 79.17, 4.5195777*^7, 
  16.177, 31.9, 11.198, 7.441, 18933.907, 0.6, 191.032, 5.5, 16.2, 27.7, "", 
  5., 76.67, 0.845}, {"ARG", "South America", "Argentina", "2021-02-11", 
  2.008345*^6, 7311., 6672.857, 49874., 200., 167.714, 44436.563, 161.763, 
  147.643, 1103.51, 4.425, 3.711, 0.87, "", "", "", "", "", "", "", "", 
  37284., 5.958422*^6, 131.836, 0.825, 34062., 0.754, 0.119, 8.4, 
  "tests performed", 572928., 362649., 210279., 37625., 18416., 1.27, 0.8, 
  0.47, 407., 79.17, 4.5195777*^7, 16.177, 31.9, 11.198, 7.441, 18933.907, 
  0.6, 191.032, 5.5, 16.2, 27.7, "", 5., 76.67, 0.845}, 
 {"ARG", "South America", "Argentina", "2021-02-12", 2.015496*^6, 7151., 
  6498.143, 50029., 155., 149.143, 44594.786, 158.223, 143.778, 1106.94, 
  3.43, 3.3, 0.88, "", "", "", "", "", "", "", "", 37497., 5.995919*^6, 
  132.665, 0.83, 34314., 0.759, 0.117, 8.5, "tests performed", 591632., 
  368023., 223609., 18704., 19133., 1.31, 0.81, 0.49, 423., 79.17, 
  4.5195777*^7, 16.177, 31.9, 11.198, 7.441, 18933.907, 0.6, 191.032, 5.5, 
  16.2, 27.7, "", 5., 76.67, 0.845}, {"ARG", "South America", "Argentina", 
  "2021-02-13", 2.021553*^6, 6057., 6409.143, 50188., 159., 154., 44728.803, 
  134.017, 141.808, 1110.458, 3.518, 3.407, 0.88, "", "", "", "", "", "", "", 
  "", 33539., 6.029458*^6, 133.408, 0.742, 35042., 0.775, 0.114, 8.8, 
  "tests performed", 606245., 371629., 234616., 14613., 19266., 1.34, 0.82, 
  0.52, 426., 79.17, 4.5195777*^7, 16.177, 31.9, 11.198, 7.441, 18933.907, 
  0.6, 191.032, 5.5, 16.2, 27.7, "", 5., 76.67, 0.845}, 
 {"ARG", "South America", "Argentina", "2021-02-14", 2.025798*^6, 4245., 
  6493., 50236., 48., 152.143, 44822.728, 93.925, 143.664, 1111.52, 1.062, 
  3.366, 0.88, "", "", "", "", "", "", "", "", 22987., 6.052445*^6, 133.916, 
  0.509, 35269., 0.78, 0.112, 8.9, "tests performed", 609605., 372122., 
  237483., 3360., 15493., 1.35, 0.82, 0.53, 343., 79.17, 4.5195777*^7, 
  16.177, 31.9, 11.198, 7.441, 18933.907, 0.6, 191.032, 5.5, 16.2, 27.7, "", 
  5., 76.67, 0.845}, {"ARG", "South America", "Argentina", "2021-02-15", 
  2.029057*^6, 3259., 6222.286, 50327., 91., 132.714, 44894.836, 72.109, 
  137.674, 1113.533, 2.013, 2.936, 0.88, "", "", "", "", "", "", "", "", 
  30752., 6.083197*^6, 134.597, 0.68, 34283., 0.759, 0.108, 9.3, 
  "tests performed", 609791., 372181., 237610., 186., 14030., 1.35, 0.82, 
  0.53, 310., 79.17, 4.5195777*^7, 16.177, 31.9, 11.198, 7.441, 18933.907, 
  0.6, 191.032, 5.5, 16.2, 27.7, "", 5., 76.67, 0.845}, 
 {"ARG", "South America", "Argentina", "2021-02-16", 2.03306*^6, 4003., 
  5680.714, 50432., 105., 123.714, 44983.406, 88.57, 125.691, 1115.856, 
  2.323, 2.737, 0.89, "", "", "", "", "", "", "", "", 31444., 6.114641*^6, 
  135.292, 0.696, 33100., 0.732, 0.1, 10., "tests performed", 611169., 
  373253., 237916., 1378., 13999., 1.35, 0.83, 0.53, 310., 79.17, 
  4.5195777*^7, 16.177, 31.9, 11.198, 7.441, 18933.907, 0.6, 191.032, 5.5, 
  16.2, 27.7, "", 5., 76.67, 0.845}, {"ARG", "South America", "Argentina", 
  "2021-02-17", 2.039124*^6, 6064., 5441.429, 50616., 184., 134.571, 
  45117.578, 134.172, 120.397, 1119.928, 4.071, 2.978, 0.91, "", "", "", "", 
  "", "", "", "", 42659., 6.1573*^6, 136.236, 0.944, 33737., 0.746, 0.098, 
  10.2, "tests performed", 612322., 374002., 238320., 1153., 11003., 1.35, 
  0.83, 0.53, 243., 79.17, 4.5195777*^7, 16.177, 31.9, 11.198, 7.441, 
  18933.907, 0.6, 191.032, 5.5, 16.2, 27.7, "", 5., 76.67, 0.845}, 
 {"ARG", "South America", "Argentina", "2021-02-18", 2.046795*^6, 7671., 
  5492.857, 50857., 241., 140.429, 45287.306, 169.728, 121.535, 1125.26, 
  5.332, 3.107, 0.93, "", "", "", "", "", "", "", "", 43294., 6.200594*^6, 
  137.194, 0.958, 34596., 0.765, 0.098, 10.2, "tests performed", 635583., 
  392399., 243184., 23261., 8951., 1.41, 0.87, 0.54, 198., 77.31, 
  4.5195777*^7, 16.177, 31.9, 11.198, 7.441, 18933.907, 0.6, 191.032, 5.5, 
  16.2, 27.7, "", 5., 76.67, 0.845}, {"ARG", "South America", "Argentina", 
  "2021-02-19", 2.054681*^6, 7886., 5597.857, 51000., 143., 138.714, 
  45461.792, 174.485, 123.858, 1128.424, 3.164, 3.069, 0.95, "", "", "", "", 
  "", "", "", "", 41452., 6.242046*^6, 138.111, 0.917, 35161., 0.778, 0.097, 
  10.3, "tests performed", 668654., 414958., 253696., 33071., 11003., 1.48, 
  0.92, 0.56, 243., 77.31, 4.5195777*^7, 16.177, 31.9, 11.198, 7.441, 
  18933.907, 0.6, 191.032, 5.5, 16.2, 27.7, "", 5., 76.67, 0.845}, 
 {"ARG", "South America", "Argentina", "2021-02-20", 2.060625*^6, 5944., 
  5581.714, 51122., 122., 133.429, 45593.308, 131.517, 123.501, 1131.123, 
  2.699, 2.952, 0.97, "", "", "", "", "", "", "", "", 31847., 6.273893*^6, 
  138.816, 0.705, 34919., 0.773, 0.098, 10.2, "tests performed", 707148., 
  445614., 261534., 38494., 14415., 1.56, 0.99, 0.58, 319., 77.31, 
  4.5195777*^7, 16.177, 31.9, 11.198, 7.441, 18933.907, 0.6, 191.032, 5.5, 
  16.2, 27.7, "", 5., 76.67, 0.845}, {"ARG", "South America", "Argentina", 
  "2021-02-21", 2.064334*^6, 3709., 5505.143, 51198., 76., 137.429, 
  45675.374, 82.065, 121.807, 1132.805, 1.682, 3.041, 0.97, "", "", "", "", 
  "", "", "", "", 23492., 6.297385*^6, 139.336, 0.52, 34991., 0.774, 0.099, 
  10.1, "tests performed", 720267., 456929., 263338., 13119., 15809., 1.59, 
  1.01, 0.58, 350., 77.31, 4.5195777*^7, 16.177, 31.9, 11.198, 7.441, 
  18933.907, 0.6, 191.032, 5.5, 16.2, 27.7, "", 5., 76.67, 0.845}, 
 {"ARG", "South America", "Argentina", "2021-02-22", 2.069751*^6, 5417., 
  5813.429, 51359., 161., 147.429, 45795.23, 119.856, 128.628, 1136.367, 
  3.562, 3.262, 0.98, "", "", "", "", "", "", "", "", 37330., 6.334715*^6, 
  140.162, 0.826, 35931., 0.795, 0.103, 9.7, "tests performed", 722234., 
  458822., 263412., 1967., 16063., 1.6, 1.02, 0.58, 355., 77.31, 
  4.5195777*^7, 16.177, 31.9, 11.198, 7.441, 18933.907, 0.6, 191.032, 5.5, 
  16.2, 27.7, "", 5., 76.67, 0.845}, {"ARG", "South America", "Argentina", 
  "2021-02-23", 2.077228*^6, 7477., 6309.714, 51510., 151., 154., 45960.666, 
  165.436, 139.608, 1139.708, 3.341, 3.407, 0.99, "", "", "", "", "", "", "", 
  "", 38016., 6.372731*^6, 141.003, 0.841, 36870., 0.816, 0.109, 9.2, 
  "tests performed", 746615., 481689., 264926., 24381., 19349., 1.65, 1.07, 
  0.59, 428., 77.31, 4.5195777*^7, 16.177, 31.9, 11.198, 7.441, 18933.907, 
  0.6, 191.032, 5.5, 16.2, 27.7, "", 5., 76.67, 0.845}, 
 {"ARG", "South America", "Argentina", "2021-02-24", 2.085411*^6, 8183., 
  6612.429, 51650., 140., 147.714, 46141.722, 181.057, 146.306, 1142.806, 
  3.098, 3.268, 0.99, "", "", "", "", "", "", "", "", 37103., 6.409834*^6, 
  141.824, 0.821, 36076., 0.798, 0.112, 8.9, "tests performed", 780455., 
  513394., 267061., 33840., 24019., 1.73, 1.14, 0.59, 531., 77.31, 
  4.5195777*^7, 16.177, 31.9, 11.198, 7.441, 18933.907, 0.6, 191.032, 5.5, 
  16.2, 27.7, "", 5., 76.67, 0.845}, {"ARG", "South America", "Argentina", 
  "2021-02-25", 2.093645*^6, 8234., 6692.857, 51795., 145., 134., 46323.908, 
  182.185, 148.086, 1146.014, 3.208, 2.965, 0.98, "", "", "", "", "", "", "", 
  "", 32830., 6.442664*^6, 142.55, 0.726, 34581., 0.765, 0.115, 8.7, 
  "tests performed", 829832., 558831., 271001., 49377., 27750., 1.84, 1.24, 
  0.6, 614., 77.31, 4.5195777*^7, 16.177, 31.9, 11.198, 7.441, 18933.907, 
  0.6, 191.032, 5.5, 16.2, 27.7, "", 5., 76.67, 0.845}, 
 {"ARG", "South America", "Argentina", "2021-02-26", 2.098728*^6, 5083., 
  6292.429, 51887., 92., 126.714, 46436.374, 112.466, 139.226, 1148.05, 
  2.036, 2.804, 0.98, "", "", "", "", "", "", "", "", 35496., 6.47816*^6, 
  143.336, 0.785, 33731., 0.746, 0.115, 8.7, "tests performed", 903915., 
  620635., 283280., 74083., 33609., 2., 1.37, 0.63, 744., 77.31, 
  4.5195777*^7, 16.177, 31.9, 11.198, 7.441, 18933.907, 0.6, 191.032, 5.5, 
  16.2, 27.7, "", 5., 76.67, 0.845}, {"ARG", "South America", "Argentina", 
  "2021-02-27", 2.104197*^6, 5469., 6224.571, 51946., 59., 117.714, 
  46557.381, 121.007, 137.725, 1149.355, 1.305, 2.605, 0.98, "", "", "", "", 
  "", "", "", "", 29430., 6.50759*^6, 143.987, 0.651, 33385., 0.739, 0.114, 
  8.8, "tests performed", 984895., 694470., 290425., 80980., 39678., 2.18, 
  1.54, 0.64, 878., 77.31, 4.5195777*^7, 16.177, 31.9, 11.198, 7.441, 
  18933.907, 0.6, 191.032, 5.5, 16.2, 27.7, "", 5., 76.67, 0.845}, 
 {"ARG", "South America", "Argentina", "2021-02-28", 2.107365*^6, 3168., 
  6147.286, 51965., 19., 109.571, 46627.476, 70.095, 136.015, 1149.776, 0.42, 
  2.424, 0.99, "", "", "", "", "", "", "", "", 24593., 6.532183*^6, 144.531, 
  0.544, 33543., 0.742, 0.113, 8.8, "tests performed", 1.025003*^6, 731571., 
  293432., 40108., 43534., 2.27, 1.62, 0.65, 963., 77.31, 4.5195777*^7, 
  16.177, 31.9, 11.198, 7.441, 18933.907, 0.6, 191.032, 5.5, 16.2, 27.7, "", 
  5., 76.67, 0.845}, {"ARG", "South America", "Argentina", "2021-03-01", 
  2.112023*^6, 4658., 6038.857, 52077., 112., 102.571, 46730.539, 103.063, 
  133.616, 1152.254, 2.478, 2.269, 0.99, "", "", "", "", "", "", "", "", 
  31978., 6.564161*^6, 145.238, 0.708, 32778., 0.725, 0.115, 8.7, 
  "tests performed", 1.049169*^6, 755212., 293957., 24166., 46705., 2.32, 
  1.67, 0.65, 1033., 77.31, 4.5195777*^7, 16.177, 31.9, 11.198, 7.441, 
  18933.907, 0.6, 191.032, 5.5, 16.2, 27.7, "", 5., 76.67, 0.845}, 
 {"ARG", "South America", "Argentina", "2021-03-02", 2.118676*^6, 6653., 
  5921.143, 52192., 115., 97.429, 46877.743, 147.204, 131.011, 1154.798, 
  2.544, 2.156, 1., "", "", "", "", "", "", "", "", 34503., 6.598664*^6, 
  146.002, 0.763, 32276., 0.714, 0.117, 8.5, "tests performed", 1.126108*^6, 
  823446., 302662., 76939., 54213., 2.49, 1.82, 0.67, 1200., 77.31, 
  4.5195777*^7, 16.177, 31.9, 11.198, 7.441, 18933.907, 0.6, 191.032, 5.5, 
  16.2, 27.7, "", 5., 76.67, 0.845}, {"ARG", "South America", "Argentina", 
  "2021-03-03", 2.126531*^6, 7855., 5874.286, 52453., 261., 114.714, 
  47051.542, 173.799, 129.974, 1160.573, 5.775, 2.538, 1.01, "", "", "", "", 
  "", "", "", "", 33933., 6.632597*^6, 146.753, 0.751, 31823., 0.704, 0.118, 
  8.5, "tests performed", 1.181292*^6, 874916., 306376., 55184., 57262., 
  2.61, 1.94, 0.68, 1267., 77.31, 4.5195777*^7, 16.177, 31.9, 11.198, 7.441, 
  18933.907, 0.6, 191.032, 5.5, 16.2, 27.7, "", 5., 76.67, 0.845}, 
 {"ARG", "South America", "Argentina", "2021-03-04", 2.133963*^6, 7432., 
  5759.714, 52644., 191., 121.286, 47215.982, 164.44, 127.439, 1164.799, 
  4.226, 2.684, 1.02, "", "", "", "", "", "", "", "", 32712., 6.665309*^6, 
  147.476, 0.724, 31806., 0.704, 0.118, 8.5, "tests performed", 1.252461*^6, 
  941695., 310766., 71169., 60376., 2.77, 2.08, 0.69, 1336., 77.31, 
  4.5195777*^7, 16.177, 31.9, 11.198, 7.441, 18933.907, 0.6, 191.032, 5.5, 
  16.2, 27.7, "", 5., 76.67, 0.845}, {"ARG", "South America", "Argentina", 
  "2021-03-05", 2.141854*^6, 7891., 6160.857, 52784., 140., 128.143, 
  47390.578, 174.596, 136.315, 1167.897, 3.098, 2.835, 1.02, "", "", "", "", 
  "", "", "", "", 33647., 6.698956*^6, 148.221, 0.744, 31542., 0.698, 0.121, 
  8.3, "tests performed", 1.357596*^6, 1.030504*^6, 327092., 105135., 64812., 
  3., 2.28, 0.72, 1434., 77.31, 4.5195777*^7, 16.177, 31.9, 11.198, 7.441, 
  18933.907, 0.6, 191.032, 5.5, 16.2, 27.7, "", 5., 76.67, 0.845}, 
 {"ARG", "South America", "Argentina", "2021-03-06", 2.146714*^6, 4860., 
  6073.857, 52870., 86., 132., 47498.11, 107.532, 134.39, 1169.8, 1.903, 
  2.921, 1.02, "", "", "", "", "", "", "", "", 24869., 6.723825*^6, 148.771, 
  0.55, 30891., 0.683, 0.125, 8., "tests performed", "", "", "", "", 65277., 
  "", "", "", 1444., 77.31, 4.5195777*^7, 16.177, 31.9, 11.198, 7.441, 
  18933.907, 0.6, 191.032, 5.5, 16.2, 27.7, "", 5., 76.67, 0.845}, 
 {"ARG", "South America", "Argentina", "2021-03-07", 2.149636*^6, 2922., 
  6038.714, 52880., 10., 130.714, 47562.762, 64.652, 133.612, 1170.021, 
  0.221, 2.892, 1.03, "", "", "", "", "", "", "", "", 17135., 6.74096*^6, 
  149.15, 0.379, 29825., 0.66, 0.129, 7.8, "tests performed", 1.526078*^6, 
  1.182874*^6, 343204., "", 71582., 3.38, 2.62, 0.76, 1584., 77.31, 
  4.5195777*^7, 16.177, 31.9, 11.198, 7.441, 18933.907, 0.6, 191.032, 5.5, 
  16.2, 27.7, "", 5., 76.67, 0.845}, {"ARG", "South America", "Argentina", 
  "2021-03-08", 2.154694*^6, 5058., 6095.857, 53121., 241., 149.143, 
  47674.675, 111.913, 134.877, 1175.353, 5.332, 3.3, 1.04, "", "", "", "", 
  "", "", "", "", 31348., 6.772308*^6, 149.844, 0.694, 29735., 0.658, 0.129, 
  7.8, "tests performed", 1.546699*^6, 1.202998*^6, 343701., 20621., 71076., 
  3.42, 2.66, 0.76, 1573., 71.76, 4.5195777*^7, 16.177, 31.9, 11.198, 7.441, 
  18933.907, 0.6, 191.032, 5.5, 16.2, 27.7, "", 5., 76.67, 0.845}, 
 {"ARG", "South America", "Argentina", "2021-03-09", 2.162001*^6, 7307., 
  6189.286, 53252., 131., 151.429, 47836.35, 161.674, 136.944, 1178.252, 
  2.899, 3.351, 1.05, "", "", "", "", "", "", "", "", 34788., 6.807096*^6, 
  150.614, 0.77, 29776., 0.659, 0.129, 7.8, "tests performed", 1.648957*^6, 
  1.301787*^6, 347170., 102258., 74693., 3.65, 2.88, 0.77, 1653., 71.76, 
  4.5195777*^7, 16.177, 31.9, 11.198, 7.441, 18933.907, 0.6, 191.032, 5.5, 
  16.2, 27.7, "", 5., 76.67, 0.845}, {"ARG", "South America", "Argentina", 
  "2021-03-10", 2.169694*^6, 7693., 6166.143, 53359., 107., 129.429, 
  48006.565, 170.215, 136.432, 1180.619, 2.367, 2.864, 1.06, "", "", "", "", 
  "", "", "", "", 35117., 6.842213*^6, 151.391, 0.777, 29945., 0.663, 0.13, 
  7.7, "tests performed", 1.774438*^6, 1.424984*^6, 349454., 125481., 84735., 
  3.93, 3.15, 0.77, 1875., 71.76, 4.5195777*^7, 16.177, 31.9, 11.198, 7.441, 
  18933.907, 0.6, 191.032, 5.5, 16.2, 27.7, "", 5., 76.67, 0.845}, 
 {"ARG", "South America", "Argentina", "2021-03-11", 2.177898*^6, 8204., 
  6276.429, 53493., 134., 121.286, 48188.086, 181.521, 138.872, 1183.584, 
  2.965, 2.684, 1.07, "", "", "", "", "", "", "", "", 32207., 6.87442*^6, 
  152.103, 0.713, 29873., 0.661, 0.132, 7.6, "tests performed", 1.919074*^6, 
  1.564555*^6, 354519., 144636., 95230., 4.25, 3.46, 0.78, 2107., 71.76, 
  4.5195777*^7, 16.177, 31.9, 11.198, 7.441, 18933.907, 0.6, 191.032, 5.5, 
  16.2, 27.7, "", 5., 76.67, 0.845}, {"ARG", "South America", "Argentina", 
  "2021-03-12", 2.185747*^6, 7849., 6270.429, 53578., 85., 113.429, 
  48361.753, 173.667, 138.739, 1185.465, 1.881, 2.51, 1.07, "", "", "", "", 
  "", "", "", "", 35743., 6.910163*^6, 152.894, 0.791, 30172., 0.668, 0.133, 
  7.5, "tests performed", 2.098205*^6, 1.719543*^6, 378662., 179131., 
  105801., 4.64, 3.8, 0.84, 2341., 71.76, 4.5195777*^7, 16.177, 31.9, 11.198, 
  7.441, 18933.907, 0.6, 191.032, 5.5, 16.2, 27.7, "", 5., 76.67, 0.845}, 
 {"ARG", "South America", "Argentina", "2021-03-13", 2.192025*^6, 6278., 
  6473., 53646., 68., 110.857, 48500.66, 138.907, 143.221, 1186.969, 1.505, 
  2.453, 1.08, "", "", "", "", "", "", "", "", 27922., 6.938085*^6, 153.512, 
  0.618, 30609., 0.677, 0.132, 7.6, "tests performed", 2.294738*^6, 
  1.876113*^6, 418625., 196533., 121843., 5.08, 4.15, 0.93, 2696., 71.76, 
  4.5195777*^7, 16.177, 31.9, 11.198, 7.441, 18933.907, 0.6, 191.032, 5.5, 
  16.2, 27.7, "", 5., 76.67, 0.845}, {"ARG", "South America", "Argentina", 
  "2021-03-14", 2.195722*^6, 3697., 6583.714, 53670., 24., 112.857, 
  48582.459, 81.8, 145.671, 1187.5, 0.531, 2.497, 1.08, "", "", "", "", "", 
  "", "", "", 19387., 6.957472*^6, 153.941, 0.429, 30930., 0.684, 0.133, 7.5, 
  "tests performed", 2.381429*^6, 1.932696*^6, 448733., 86691., 122193., 
  5.27, 4.28, 0.99, 2704., 71.76, 4.5195777*^7, 16.177, 31.9, 11.198, 7.441, 
  18933.907, 0.6, 191.032, 5.5, 16.2, 27.7, "", 5., 76.67, 0.845}, 
 {"ARG", "South America", "Argentina", "2021-03-15", 2.201886*^6, 6164., 
  6741.714, 53836., 166., 102.143, 48718.844, 136.384, 149.167, 1191.173, 
  3.673, 2.26, 1.09, "", "", "", "", "", "", "", "", 34917., 6.992389*^6, 
  154.713, 0.773, 31440., 0.696, 0.134, 7.5, "tests performed", 2.404194*^6, 
  1.952883*^6, 451311., 22765., 122499., 5.32, 4.32, 1., 2710., 71.76, 
  4.5195777*^7, 16.177, 31.9, 11.198, 7.441, 18933.907, 0.6, 191.032, 5.5, 
  16.2, 27.7, "", 5., 76.67, 0.845}, {"ARG", "South America", "Argentina", 
  "2021-03-16", 2.210121*^6, 8235., 6874.286, 54036., 200., 112., 48901.051, 
  182.207, 152.1, 1195.598, 4.425, 2.478, 1.09, "", "", "", "", "", "", "", 
  "", 36598., 7.028987*^6, 155.523, 0.81, 31699., 0.701, 0.136, 7.4, 
  "tests performed", 2.541362*^6, 2.064529*^6, 476833., 137168., 127486., 
  5.62, 4.57, 1.06, 2821., 70.37, 4.5195777*^7, 16.177, 31.9, 11.198, 7.441, 
  18933.907, 0.6, 191.032, 5.5, 16.2, 27.7, "", 5., 76.67, 0.845}, 
 {"ARG", "South America", "Argentina", "2021-03-17", 2.218425*^6, 8304., 
  6961.571, 54231., 195., 124.571, 49084.785, 183.734, 154.031, 1199.913, 
  4.315, 2.756, 1.1, "", "", "", "", "", "", "", "", 36004., 7.064991*^6, 
  156.32, 0.797, 31825., 0.704, 0.137, 7.3, "tests performed", 2.668103*^6, 
  2.170116*^6, 497987., 126741., 127666., 5.9, 4.8, 1.1, 2825., 70.37, 
  4.5195777*^7, 16.177, 31.9, 11.198, 7.441, 18933.907, 0.6, 191.032, 5.5, 
  16.2, 27.7, "", 5., 76.67, 0.845}, {"ARG", "South America", "Argentina", 
  "2021-03-18", 2.226753*^6, 8328., 6979.286, 54386., 155., 127.571, 
  49269.05, 184.265, 154.423, 1203.343, 3.43, 2.823, 1.11, "", "", "", "", 
  "", "", "", "", 34025., 7.099016*^6, 157.073, 0.753, 32085., 0.71, 0.138, 
  7.2, "tests performed", 2.805153*^6, 2.289249*^6, 515904., 137050., 
  126583., 6.21, 5.07, 1.14, 2801., 70.37, 4.5195777*^7, 16.177, 31.9, 
  11.198, 7.441, 18933.907, 0.6, 191.032, 5.5, 16.2, 27.7, "", 5., 76.67, 
  0.845}, {"ARG", "South America", "Argentina", "2021-03-19", 2.234913*^6, 
  8160., 7023.714, 54476., 90., 128.286, 49449.598, 180.548, 155.406, 
  1205.334, 1.991, 2.838, 1.11, "", "", "", "", "", "", "", "", 37072., 
  7.136088*^6, 157.893, 0.82, 32275., 0.714, 0.139, 7.2, "tests performed", 
  2.939364*^6, 2.382859*^6, 556505., 134211., 120166., 6.5, 5.27, 1.23, 
  2659., 70.37, 4.5195777*^7, 16.177, 31.9, 11.198, 7.441, 18933.907, 0.6, 
  191.032, 5.5, 16.2, 27.7, "", 5., 76.67, 0.845}, 
 {"ARG", "South America", "Argentina", "2021-03-20", 2.241739*^6, 6826., 
  7102., 54517., 41., 124.429, 49600.63, 151.032, 157.139, 1206.241, 0.907, 
  2.753, 1.12, "", "", "", "", "", "", "", "", 27411., 7.163499*^6, 158.499, 
  0.606, 32202., 0.713, 0.14, 7.1, "tests performed", 3.063864*^6, 
  2.472426*^6, 591438., 124500., 109875., 6.78, 5.47, 1.31, 2431., 70.37, 
  4.5195777*^7, 16.177, 31.9, 11.198, 7.441, 18933.907, 0.6, 191.032, 5.5, 
  16.2, 27.7, "", 5., 76.67, 0.845}, {"ARG", "South America", "Argentina", 
  "2021-03-21", 2.245771*^6, 4032., 7149.857, 54545., 28., 125., 49689.842, 
  89.212, 158.197, 1206.861, 0.62, 2.766, 1.13, "", "", "", "", "", "", "", 
  "", 17990., 7.181489*^6, 158.897, 0.398, 32002., 0.708, 0.141, 7.1, 
  "tests performed", 3.119828*^6, 2.51448*^6, 605348., 55964., 105486., 6.9, 
  5.56, 1.34, 2334., 70.37, 4.5195777*^7, 16.177, 31.9, 11.198, 7.441, 
  18933.907, 0.6, 191.032, 5.5, 16.2, 27.7, "", 5., 76.67, 0.845}, 
 {"ARG", "South America", "Argentina", "2021-03-22", 2.252172*^6, 6401., 
  7183.714, 54671., 126., 119.286, 49831.47, 141.628, 158.947, 1209.648, 
  2.788, 2.639, 1.15, "", "", "", "", "", "", "", "", 35240., 7.216729*^6, 
  159.677, 0.78, 32049., 0.709, 0.145, 6.9, "tests performed", 3.142444*^6, 
  2.535054*^6, 607390., 22616., 105464., 6.95, 5.61, 1.34, 2333., 70.37, 
  4.5195777*^7, 16.177, 31.9, 11.198, 7.441, 18933.907, 0.6, 191.032, 5.5, 
  16.2, 27.7, "", 5., 76.67, 0.845}, {"ARG", "South America", "Argentina", 
  "2021-03-23", 2.261577*^6, 9405., 7350.857, 54823., 152., 112.429, 
  50039.565, 208.095, 162.645, 1213.012, 3.363, 2.488, 1.17, "", "", "", "", 
  "", "", "", "", 40324., 7.257053*^6, 160.569, 0.892, 32581., 0.721, 0.15, 
  6.7, "tests performed", 3.240731*^6, 2.61875*^6, 621981., 98287., 99910., 
  7.17, 5.79, 1.38, 2211., 71.76, 4.5195777*^7, 16.177, 31.9, 11.198, 7.441, 
  18933.907, 0.6, 191.032, 5.5, 16.2, 27.7, "", 5., 76.67, 0.845}, 
 {"ARG", "South America", "Argentina", "2021-03-24", 2.269877*^6, 8300., 
  7350.286, 54946., 123., 102.143, 50223.21, 183.645, 162.632, 1215.733, 
  2.721, 2.26, 1.18, "", "", "", "", "", "", "", "", 26522., 7.283575*^6, 
  161.156, 0.587, 31226., 0.691, 0.154, 6.5, "tests performed", 3.328933*^6, 
  2.694454*^6, 634479., 88202., 94404., 7.37, 5.96, 1.4, 2089., 71.76, 
  4.5195777*^7, 16.177, 31.9, 11.198, 7.441, 18933.907, 0.6, 191.032, 5.5, 
  16.2, 27.7, "", 5., 76.67, 0.845}, {"ARG", "South America", "Argentina", 
  "2021-03-25", 2.278115*^6, 8238., 7337.429, 55092., 146., 100.857, 
  50405.484, 182.274, 162.348, 1218.963, 3.23, 2.232, 1.21, "", "", "", "", 
  "", "", "", "", 38535., 7.32211*^6, 162.009, 0.853, 31871., 0.705, 0.16, 
  6.2, "tests performed", 3.365839*^6, 2.73026*^6, 635579., 36906., 80098., 
  7.45, 6.04, 1.41, 1772., 71.76, 4.5195777*^7, 16.177, 31.9, 11.198, 7.441, 
  18933.907, 0.6, 191.032, 5.5, 16.2, 27.7, "", 5., 76.67, 0.845}, 
 {"ARG", "South America", "Argentina", "2021-03-26", 2.291051*^6, 12936., 
  8019.714, 55235., 143., 108.429, 50691.705, 286.221, 177.444, 1222.127, 
  3.164, 2.399, 1.24, "", "", "", "", "", "", "", "", 45087., 7.367197*^6, 
  163.006, 0.998, 33016., 0.731, 0.167, 6., "tests performed", 3.474415*^6, 
  2.824344*^6, 650071., 108576., 76436., 7.69, 6.25, 1.44, 1691., 71.76, 
  4.5195777*^7, 16.177, 31.9, 11.198, 7.441, 18933.907, 0.6, 191.032, 5.5, 
  16.2, 27.7, "", 5., 76.67, 0.845}, {"ARG", "South America", "Argentina", 
  "2021-03-27", 2.301389*^6, 10338., 8521.429, 55368., 133., 121.571, 
  50920.443, 228.738, 188.545, 1225.07, 2.943, 2.69, 1.26, "", "", "", "", 
  "", "", "", "", 35939., 7.403136*^6, 163.801, 0.795, 34234., 0.757, 0.173, 
  5.8, "tests performed", 3.57046*^6, 2.908932*^6, 661528., 96045., 72371., 
  7.9, 6.44, 1.46, 1601., 71.76, 4.5195777*^7, 16.177, 31.9, 11.198, 7.441, 
  18933.907, 0.6, 191.032, 5.5, 16.2, 27.7, "", 5., 76.67, 0.845}, 
 {"ARG", "South America", "Argentina", "2021-03-28", 2.308597*^6, 7208., 
  8975.143, 55449., 81., 129.143, 51079.927, 159.484, 198.584, 1226.862, 
  1.792, 2.857, 1.27, "", "", "", "", "", "", "", "", 23297., 7.426433*^6, 
  164.317, 0.515, 34992., 0.774, 0.177, 5.6, "tests performed", 3.625283*^6, 
  2.959843*^6, 665440., 54823., 72208., 8.02, 6.55, 1.47, 1598., 71.76, 
  4.5195777*^7, 16.177, 31.9, 11.198, 7.441, 18933.907, 0.6, 191.032, 5.5, 
  16.2, 27.7, "", 5., 76.67, 0.845}, {"ARG", "South America", "Argentina", 
  "2021-03-29", 2.322611*^6, 14014., 10062.714, 55611., 162., 134.286, 
  51390., 310.073, 222.647, 1230.447, 3.584, 2.971, 1.28, "", "", "", "", "", 
  "", "", "", 40649., 7.467082*^6, 165.216, 0.899, 35765., 0.791, 0.186, 5.4, 
  "tests performed", 3.646068*^6, 2.980182*^6, 665886., 20785., 71946., 8.07, 
  6.59, 1.47, 1592., 71.76, 4.5195777*^7, 16.177, 31.9, 11.198, 7.441, 
  18933.907, 0.6, 191.032, 5.5, 16.2, 27.7, "", 5., 76.67, 0.845}, 
 {"ARG", "South America", "Argentina", "2021-03-30", 2.332765*^6, 10154., 
  10169.714, 55736., 125., 130.429, 51614.667, 224.667, 225.015, 1233.213, 
  2.766, 2.886, 1.27, "", "", "", "", "", "", "", "", 46846., 7.513928*^6, 
  166.253, 1.037, 36696., 0.812, 0.195, 5.1, "tests performed", 3.744566*^6, 
  3.07363*^6, 670936., 98498., 71976., 8.29, 6.8, 1.48, 1593., 71.76, 
  4.5195777*^7, 16.177, 31.9, 11.198, 7.441, 18933.907, 0.6, 191.032, 5.5, 
  16.2, 27.7, "", 5., 76.67, 0.845}, {"ARG", "South America", "Argentina", 
  "2021-03-31", 2.348821*^6, 16056., 11277.714, 55858., 122., 130.286, 
  51969.922, 355.254, 249.53, 1235.912, 2.699, 2.883, 1.28, "", "", "", "", 
  "", "", "", "", 48144., 7.562072*^6, 167.318, 1.065, 39785., 0.88, 0.202, 
  5., "tests performed", 3.891932*^6, 3.214538*^6, 677394., 147366., 80428., 
  8.61, 7.11, 1.5, 1780., 71.76, 4.5195777*^7, 16.177, 31.9, 11.198, 7.441, 
  18933.907, 0.6, 191.032, 5.5, 16.2, 27.7, "", 5., 76.67, 0.845}, 
 {"ARG", "South America", "Argentina", "2021-04-01", 2.363251*^6, 14430., 
  12162.286, 55941., 83., 121.286, 52289.199, 319.278, 269.102, 1237.748, 
  1.836, 2.684, 1.27, "", "", "", "", "", "", "", "", 42874., 7.604946*^6, 
  168.267, 0.949, 40405., 0.894, 0.207, 4.8, "tests performed", 4.023017*^6, 
  3.342427*^6, 680590., 131085., 93883., 8.9, 7.4, 1.51, 2077., 71.76, 
  4.5195777*^7, 16.177, 31.9, 11.198, 7.441, 18933.907, 0.6, 191.032, 5.5, 
  16.2, 27.7, "", 5., 76.67, 0.845}, {"ARG", "South America", "Argentina", 
  "2021-04-02", 2.373153*^6, 9902., 11728.857, 56023., 82., 112.571, 
  52508.291, 219.091, 259.512, 1239.563, 1.814, 2.491, 1.27, "", "", "", "", 
  "", "", "", "", 32510., 7.637456*^6, 168.986, 0.719, 38608., 0.854, 0.215, 
  4.7, "tests performed", 4.123152*^6, 3.440284*^6, 682868., 100135., 92677., 
  9.12, 7.61, 1.51, 2051., 71.76, 4.5195777*^7, 16.177, 31.9, 11.198, 7.441, 
  18933.907, 0.6, 191.032, 5.5, 16.2, 27.7, "", 5., 76.67, 0.845}, 
 {"ARG", "South America", "Argentina", "2021-04-03", 2.383537*^6, 10384., 
  11735.429, 56106., 83., 105.429, 52738.047, 229.756, 259.658, 1241.399, 
  1.836, 2.333, 1.29, "", "", "", "", "", "", "", "", 35896., 7.673352*^6, 
  169.78, 0.794, 38602., 0.854, 0.221, 4.5, "tests performed", 4.178896*^6, 
  3.495125*^6, 683771., 55744., 86919., 9.25, 7.73, 1.51, 1923., 71.76, 
  4.5195777*^7, 16.177, 31.9, 11.198, 7.441, 18933.907, 0.6, 191.032, 5.5, 
  16.2, 27.7, "", 5., 76.67, 0.845}, {"ARG", "South America", "Argentina", 
  "2021-04-04", 2.393492*^6, 9955., 12127.857, 56199., 93., 107.143, 
  52958.311, 220.264, 268.34, 1243.457, 2.058, 2.371, 1.31, "", "", "", "", 
  "", "", "", "", 32581., 7.705933*^6, 170.501, 0.721, 39929., 0.883, 0.222, 
  4.5, "tests performed", 4.234505*^6, 3.550166*^6, 684339., 55609., 87032., 
  9.37, 7.86, 1.51, 1926., 71.76, 4.5195777*^7, 16.177, 31.9, 11.198, 7.441, 
  18933.907, 0.6, 191.032, 5.5, 16.2, 27.7, "", 5., 76.67, 0.845}, 
 {"ARG", "South America", "Argentina", "2021-04-05", 2.407159*^6, 13667., 
  12078.286, 56471., 272., 122.857, 53260.706, 302.396, 267.244, 1249.475, 
  6.018, 2.718, 1.33, "", "", "", "", "", "", "", "", 54693., 7.760626*^6, 
  171.711, 1.21, 41935., 0.928, 0.226, 4.4, "tests performed", 4.260808*^6, 
  3.576423*^6, 684385., 26303., 87820., 9.43, 7.91, 1.51, 1943., 71.76, 
  4.5195777*^7, 16.177, 31.9, 11.198, 7.441, 18933.907, 0.6, 191.032, 5.5, 
  16.2, 27.7, "", 5., 76.67, 0.845}, {"ARG", "South America", "Argentina", 
  "2021-04-06", 2.428029*^6, 20870., 13609.143, 56634., 163., 128.286, 
  53722.475, 461.769, 301.115, 1253.082, 3.607, 2.838, 1.34, "", "", "", "", 
  "", "", "", "", 64212., 7.824838*^6, 173.132, 1.421, 44416., 0.983, 0.23, 
  4.3, "tests performed", 4.404175*^6, 3.712009*^6, 692166., 143367., 94230., 
  9.74, 8.21, 1.53, 2085., 77.31, 4.5195777*^7, 16.177, 31.9, 11.198, 7.441, 
  18933.907, 0.6, 191.032, 5.5, 16.2, 27.7, "", 5., 76.67, 0.845}, 
 {"ARG", "South America", "Argentina", "2021-04-07", 2.450068*^6, 22039., 
  14463.857, 56832., 198., 139.143, 54210.109, 487.634, 320.027, 1257.463, 
  4.381, 3.079, 1.35, "", "", "", "", "", "", "", "", 68953., 7.893791*^6, 
  174.658, 1.526, 47388., 1.049, 0.231, 4.3, "tests performed", 4.571819*^6, 
  3.870734*^6, 701085., 167644., 97127., 10.12, 8.56, 1.55, 2149., 77.31, 
  4.5195777*^7, 16.177, 31.9, 11.198, 7.441, 18933.907, 0.6, 191.032, 5.5, 
  16.2, 27.7, "", 5., 76.67, 0.845}, {"ARG", "South America", "Argentina", 
  "2021-04-08", 2.473751*^6, 23683., 15785.714, 57122., 290., 168.714, 
  54734.118, 524.009, 349.274, 1263.879, 6.417, 3.733, 1.34, "", "", "", "", 
  "", "", "", "", 56105., 7.949896*^6, 175.899, 1.241, 49279., 1.09, 0.238, 
  4.2, "tests performed", 4.771214*^6, 4.064154*^6, 707060., 199395., 
  106885., 10.56, 8.99, 1.56, 2365., 77.31, 4.5195777*^7, 16.177, 31.9, 
  11.198, 7.441, 18933.907, 0.6, 191.032, 5.5, 16.2, 27.7, "", 5., 76.67, 
  0.845}, {"ARG", "South America", "Argentina", "2021-04-09", 2.497881*^6, 
  24130., 17818.286, 57350., 228., 189.571, 55268.018, 533.899, 394.247, 
  1268.924, 5.045, 4.194, 1.33, "", "", "", "", "", "", "", "", 57317., 
  8.007213*^6, 177.167, 1.268, 52822., 1.169, 0.242, 4.1, "tests performed", 
  4.956023*^6, 4.244964*^6, 711059., 184809., 118982., 10.97, 9.39, 1.57, 
  2633., 77.31, 4.5195777*^7, 16.177, 31.9, 11.198, 7.441, 18933.907, 0.6, 
  191.032, 5.5, 16.2, 27.7, "", 5., 76.67, 0.845}, 
 {"ARG", "South America", "Argentina", "2021-04-10", 2.5173*^6, 19419., 
  19109., 57647., 297., 220.143, 55697.682, 429.664, 422.805, 1275.495, 
  6.571, 4.871, 1.32, "", "", "", "", "", "", "", "", 45587., 8.0528*^6, 
  178.176, 1.009, 54207., 1.199, 0.243, 4.1, "tests performed", 5.201468*^6, 
  4.478948*^6, 722520., 245445., 146082., 11.51, 9.91, 1.6, 3232., 77.31, 
  4.5195777*^7, 16.177, 31.9, 11.198, 7.441, 18933.907, 0.6, 191.032, 5.5, 
  16.2, 27.7, "", 5., 76.67, 0.845}, {"ARG", "South America", "Argentina", 
  "2021-04-11", 2.532562*^6, 15262., 19867.143, 57779., 132., 225.714, 
  56035.368, 337.686, 439.58, 1278.416, 2.921, 4.994, 1.3, "", "", "", "", 
  "", "", "", "", 27758., 8.080558*^6, 178.79, 0.614, 53518., 1.184, 0.248, 
  4., "tests performed", 5.313612*^6, 4.586426*^6, 727186., 112144., 154158., 
  11.76, 10.15, 1.61, 3411., 77.31, 4.5195777*^7, 16.177, 31.9, 11.198, 
  7.441, 18933.907, 0.6, 191.032, 5.5, 16.2, 27.7, "", 5., 76.67, 0.845}, 
 {"ARG", "South America", "Argentina", "2021-04-12", 2.551999*^6, 19437., 
  20691.429, 57957., 178., 212.286, 56465.43, 430.062, 457.818, 1282.354, 
  3.938, 4.697, 1.28, "", "", "", "", "", "", "", "", 50402., 8.13096*^6, 
  179.905, 1.115, 52905., 1.171, 0.253, 4., "tests performed", 5.39*^6, 
  4.661085*^6, 728915., 76388., 161313., 11.93, 10.31, 1.61, 3569., 77.31, 
  4.5195777*^7, 16.177, 31.9, 11.198, 7.441, 18933.907, 0.6, 191.032, 5.5, 
  16.2, 27.7, "", 5., 76.67, 0.845}, {"ARG", "South America", "Argentina", 
  "2021-04-13", 2.579*^6, 27001., 21567.286, 58174., 217., 220., 57062.853, 
  597.423, 477.197, 1287.156, 4.801, 4.868, 1.26, "", "", "", "", "", "", "", 
  "", 53273., 8.184233*^6, 181.084, 1.179, 51342., 1.136, 0.26, 3.8, 
  "tests performed", 5.571878*^6, 4.836246*^6, 735632., 181878., 166815., 
  12.33, 10.7, 1.63, 3691., 77.31, 4.5195777*^7, 16.177, 31.9, 11.198, 7.441, 
  18933.907, 0.6, 191.032, 5.5, 16.2, 27.7, "", 5., 76.67, 0.845}, 
 {"ARG", "South America", "Argentina", "2021-04-14", 2.604157*^6, 25157., 
  22012.714, 58542., 368., 244.286, 57619.476, 556.623, 487.052, 1295.298, 
  8.142, 5.405, 1.23, "", "", "", "", "", "", "", "", 52852., 8.237085*^6, 
  182.253, 1.169, 49042., 1.085, 0.268, 3.7, "tests performed", 5.754919*^6, 
  4.996672*^6, 758247., 183041., 169014., 12.73, 11.06, 1.68, 3740., 77.31, 
  4.5195777*^7, 16.177, 31.9, 11.198, 7.441, 18933.907, 0.6, 191.032, 5.5, 
  16.2, 27.7, "", 5., 76.67, 0.845}, {"ARG", "South America", "Argentina", 
  "2021-04-15", 2.629156*^6, 24999., 22200.714, 58925., 383., 257.571, 
  58172.603, 553.127, 491.212, 1303.772, 8.474, 5.699, 1.22, "", "", "", "", 
  "", "", "", "", 59409., 8.296494*^6, 183.568, 1.314, 49514., 1.096, 0.264, 
  3.8, "tests performed", 5.935146*^6, 5.163344*^6, 771802., 180227., 
  166276., 13.13, 11.42, 1.71, 3679., 77.31, 4.5195777*^7, 16.177, 31.9, 
  11.198, 7.441, 18933.907, 0.6, 191.032, 5.5, 16.2, 27.7, "", 5., 76.67, 
  0.845}, {"ARG", "South America", "Argentina", "2021-04-16", 2.658628*^6, 
  29472., 22963.857, 59084., 159., 247.714, 58824.699, 652.096, 508.097, 
  1307.29, 3.518, 5.481, 1.2, "", "", "", "", "", "", "", "", 58162., 
  8.354656*^6, 184.855, 1.287, 49635., 1.098, 0.262, 3.8, "tests performed", 
  6.093016*^6, 5.305604*^6, 787412., 157870., 162428., 13.48, 11.74, 1.74, 
  3594., 77.31, 4.5195777*^7, 16.177, 31.9, 11.198, 7.441, 18933.907, 0.6, 
  191.032, 5.5, 16.2, 27.7, "", 5., 76.67, 0.845}, 
 {"ARG", "South America", "Argentina", "2021-04-17", 2.677747*^6, 19119., 
  22921., 59164., 80., 216.714, 59247.726, 423.026, 507.149, 1309.06, 1.77, 
  4.795, 1.18, "", "", "", "", "", "", "", "", 40184., 8.39484*^6, 185.744, 
  0.889, 48863., 1.081, 0.263, 3.8, "tests performed", 6.226872*^6, 
  5.431994*^6, 794878., 133856., 146486., 13.78, 12.02, 1.76, 3241., 77.31, 
  4.5195777*^7, 16.177, 31.9, 11.198, 7.441, 18933.907, 0.6, 191.032, 5.5, 
  16.2, 27.7, "", 5., 76.67, 0.845}, {"ARG", "South America", "Argentina", 
  "2021-04-18", 2.694014*^6, 16267., 23064.571, 59228., 64., 207., 59607.649, 
  359.923, 510.326, 1310.476, 1.416, 4.58, 1.16, "", "", "", "", "", "", "", 
  "", 25701., 8.420541*^6, 186.313, 0.569, 48569., 1.075, 0.266, 3.8, 
  "tests performed", 6.288812*^6, 5.489318*^6, 799494., 61940., 139314., 
  13.91, 12.15, 1.77, 3082., 77.31, 4.5195777*^7, 16.177, 31.9, 11.198, 
  7.441, 18933.907, 0.6, 191.032, 5.5, 16.2, 27.7, "", 5., 76.67, 0.845}, 
 {"ARG", "South America", "Argentina", "2021-04-19", 2.714475*^6, 20461., 
  23210.857, 59476., 248., 217., 60060.368, 452.719, 513.563, 1315.964, 
  5.487, 4.801, 1.14, "", "", "", "", "", "", "", "", 46664., 8.467205*^6, 
  187.345, 1.032, 48035., 1.063, 0.267, 3.7, "tests performed", 6.334554*^6, 
  5.534225*^6, 800329., 45742., 134936., 14.02, 12.25, 1.77, 2986., 77.31, 
  4.5195777*^7, 16.177, 31.9, 11.198, 7.441, 18933.907, 0.6, 191.032, 5.5, 
  16.2, 27.7, "", 5., 76.67, 0.845}, {"ARG", "South America", "Argentina", 
  "2021-04-20", 2.74362*^6, 29145., 23517.143, 59792., 316., 231.143, 
  60705.229, 644.861, 520.339, 1322.955, 6.992, 5.114, 1.12, "", "", "", "", 
  "", "", "", "", 50427., 8.517632*^6, 188.461, 1.116, 47628., 1.054, 0.269, 
  3.7, "tests performed", 6.433141*^6, 5.620411*^6, 812730., 98587., 123038., 
  14.23, 12.44, 1.8, 2722., 77.31, 4.5195777*^7, 16.177, 31.9, 11.198, 7.441, 
  18933.907, 0.6, 191.032, 5.5, 16.2, 27.7, "", 5., 76.67, 0.845}, 
 {"ARG", "South America", "Argentina", "2021-04-21", 2.769552*^6, 25932., 
  23627.857, 60083., 291., 220.143, 61279., 573.77, 522.789, 1329.394, 6.439, 
  4.871, 1.11, "", "", "", "", "", "", "", "", 48833., 8.566465*^6, 189.541, 
  1.08, 47054., 1.041, 0.272, 3.7, "tests performed", 6.550568*^6, 
  5.722607*^6, 827961., 117427., 113664., 14.49, 12.66, 1.83, 2515., 77.31, 
  4.5195777*^7, 16.177, 31.9, 11.198, 7.441, 18933.907, 0.6, 191.032, 5.5, 
  16.2, 27.7, "", 5., 76.67, 0.845}, {"ARG", "South America", "Argentina", 
  "2021-04-22", 2.796768*^6, 27216., 23944.571, 60620., 537., 242.143, 
  61881.18, 602.18, 529.797, 1341.276, 11.882, 5.358, 1.09, "", "", "", "", 
  "", "", "", "", 47841., 8.614306*^6, 190.6, 1.059, 45402., 1.005, 0.28, 
  3.6, "tests performed", 6.693438*^6, 5.851232*^6, 842206., 142870., 
  108327., 14.81, 12.95, 1.86, 2397., 77.31, 4.5195777*^7, 16.177, 31.9, 
  11.198, 7.441, 18933.907, 0.6, 191.032, 5.5, 16.2, 27.7, "", 5., 76.67, 
  0.845}, {"ARG", "South America", "Argentina", "2021-04-23", 2.824652*^6, 
  27884., 23717.714, 61176., 556., 298.857, 62498.14, 616.96, 524.777, 
  1353.578, 12.302, 6.613, 1.08, "", "", "", "", "", "", "", "", 45907., 
  8.660213*^6, 191.616, 1.016, 43651., 0.966, 0.285, 3.5, "tests performed", 
  6.807411*^6, 5.955371*^6, 852040., 113973., 102056., 15.06, 13.18, 1.89, 
  2258., 77.31, 4.5195777*^7, 16.177, 31.9, 11.198, 7.441, 18933.907, 0.6, 
  191.032, 5.5, 16.2, 27.7, "", 5., 76.67, 0.845}, 
 {"ARG", "South America", "Argentina", "2021-04-24", 2.845872*^6, 21220., 
  24017.857, 61474., 298., 330., 62967.653, 469.513, 531.418, 1360.171, 
  6.594, 7.302, 1.06, "", "", "", "", "", "", "", "", 36122., 8.696335*^6, 
  192.415, 0.799, 43071., 0.953, 0.289, 3.5, "tests performed", 7.017279*^6, 
  6.149835*^6, 867444., 209868., 112915., 15.53, 13.61, 1.92, 2498., 77.31, 
  4.5195777*^7, 16.177, 31.9, 11.198, 7.441, 18933.907, 0.6, 191.032, 5.5, 
  16.2, 27.7, "", 5., 76.67, 0.845}, {"ARG", "South America", "Argentina", 
  "2021-04-25", 2.860884*^6, 15012., 23838.571, 61644., 170., 345.143, 
  63299.808, 332.155, 527.451, 1363.933, 3.761, 7.637, 1.04, "", "", "", "", 
  "", "", "", "", 19698., 8.716033*^6, 192.851, 0.436, 42213., 0.934, 0.289, 
  3.5, "tests performed", 7.134949*^6, 6.263849*^6, 871100., 117670., 
  120877., 15.79, 13.86, 1.93, 2675., 77.31, 4.5195777*^7, 16.177, 31.9, 
  11.198, 7.441, 18933.907, 0.6, 191.032, 5.5, 16.2, 27.7, "", 5., 76.67, 
  0.845}, {"ARG", "South America", "Argentina", "2021-04-26", 2.879677*^6, 
  18793., 23600.286, 62087., 443., 373., 63715.621, 415.813, 522.179, 
  1373.735, 9.802, 8.253, 1.03, "", "", "", "", "", "", "", "", 40763., 
  8.756796*^6, 193.753, 0.902, 41370., 0.915, 0.29, 3.4, "tests performed", 
  7.214704*^6, 6.341959*^6, 872745., 79755., 125736., 15.96, 14.03, 1.93, 
  2782., 77.31, 4.5195777*^7, 16.177, 31.9, 11.198, 7.441, 18933.907, 0.6, 
  191.032, 5.5, 16.2, 27.7, "", 5., 76.67, 0.845}, 
 {"ARG", "South America", "Argentina", "2021-04-27", 2.905172*^6, 25495., 
  23078.857, 62599., 512., 401., 64279.722, 564.101, 510.642, 1385.063, 
  11.328, 8.873, 1.01, "", "", "", "", "", "", "", "", 43873., 8.800669*^6, 
  194.723, 0.971, 40434., 0.895, 0.287, 3.5, "tests performed", 7.38665*^6, 
  6.507572*^6, 879078., 171946., 136216., 16.34, 14.4, 1.95, 3014., 77.31, 
  4.5195777*^7, 16.177, 31.9, 11.198, 7.441, 18933.907, 0.6, 191.032, 5.5, 
  16.2, 27.7, "", 5., 76.67, 0.845}, {"ARG", "South America", "Argentina", 
  "2021-04-28", 2.92889*^6, 23718., 22762.571, 62947., 348., 409.143, 
  64804.506, 524.784, 503.644, 1392.763, 7.7, 9.053, 1., "", "", "", "", "", 
  "", "", "", 42044., 8.842713*^6, 195.654, 0.93, 39464., 0.873, 0.285, 3.5, 
  "tests performed", 7.557986*^6, 6.672739*^6, 885247., 171336., 143917., 
  16.72, 14.76, 1.96, 3184., 77.31, 4.5195777*^7, 16.177, 31.9, 11.198, 
  7.441, 18933.907, 0.6, 191.032, 5.5, 16.2, 27.7, "", 5., 76.67, 0.845}, 
 {"ARG", "South America", "Argentina", "2021-04-29", 2.954943*^6, 26053., 
  22596.429, 63508., 561., 412.571, 65380.954, 576.448, 499.968, 1405.176, 
  12.413, 9.129, 1., "", "", "", "", "", "", "", "", 41927., 8.88464*^6, 
  196.581, 0.928, 38619., 0.854, 0.284, 3.5, "tests performed", 7.715006*^6, 
  6.806565*^6, 908441., 157020., 145938., 17.07, 15.06, 2.01, 3229., 77.31, 
  4.5195777*^7, 16.177, 31.9, 11.198, 7.441, 18933.907, 0.6, 191.032, 5.5, 
  16.2, 27.7, "", 5., 76.67, 0.845}, {"ARG", "South America", "Argentina", 
  "2021-04-30", 2.977363*^6, 22420., 21815.857, 63865., 357., 384.143, 
  65877.018, 496.064, 482.697, 1413.075, 7.899, 8.5, 0.99, "", "", "", "", 
  "", "", "", "", 43768., 8.928408*^6, 197.55, 0.968, 38314., 0.848, 0.279, 
  3.6, "tests performed", 7.865213*^6, 6.92665*^6, 938563., 150207., 151115., 
  17.4, 15.33, 2.08, 3344., 77.31, 4.5195777*^7, 16.177, 31.9, 11.198, 7.441, 
  18933.907, 0.6, 191.032, 5.5, 16.2, 27.7, "", 5., 76.67, 0.845}, 
 {"ARG", "South America", "Argentina", "2021-05-01", 2.993865*^6, 16502., 
  21141.857, 64096., 231., 374.571, 66242.14, 365.123, 467.784, 1418.186, 
  5.111, 8.288, 0.99, "", "", "", "", "", "", "", "", 28282., 8.95669*^6, 
  198.175, 0.626, 37194., 0.823, 0.277, 3.6, "tests performed", 7.97147*^6, 
  7.002992*^6, 968478., 106257., 136313., 17.64, 15.49, 2.14, 3016., 77.31, 
  4.5195777*^7, 16.177, 31.9, 11.198, 7.441, 18933.907, 0.6, 191.032, 5.5, 
  16.2, 27.7, "", 5., 76.67, 0.845}, {"ARG", "South America", "Argentina", 
  "2021-05-02", 3.005259*^6, 11394., 20625., 64252., 156., 372.571, 
  66494.243, 252.103, 456.348, 1421.637, 3.452, 8.244, 0.99, "", "", "", "", 
  "", "", "", "", 17665., 8.974355*^6, 198.566, 0.391, 36903., 0.817, 0.275, 
  3.6, "tests performed", 7.997902*^6, 7.025492*^6, 972410., 26432., 123279., 
  17.7, 15.54, 2.15, 2728., 77.31, 4.5195777*^7, 16.177, 31.9, 11.198, 7.441, 
  18933.907, 0.6, 191.032, 5.5, 16.2, 27.7, "", 5., 76.67, 0.845}, 
 {"ARG", "South America", "Argentina", "2021-05-03", 3.021179*^6, 15920., 
  20214.571, 64792., 540., 386.429, 66846.489, 352.245, 447.267, 1433.585, 
  11.948, 8.55, 0.99, "", "", "", "", "", "", "", "", 39313., 9.013668*^6, 
  199.436, 0.87, 36696., 0.812, 0.274, 3.6, "tests performed", 8.039793*^6, 
  7.051772*^6, 988021., 41891., 117870., 17.79, 15.6, 2.19, 2608., 77.31, 
  4.5195777*^7, 16.177, 31.9, 11.198, 7.441, 18933.907, 0.6, 191.032, 5.5, 
  16.2, 27.7, "", 5., 76.67, 0.845}, {"ARG", "South America", "Argentina", 
  "2021-05-04", 3.047417*^6, 26238., 20320.714, 65202., 410., 371.857, 
  67427.03, 580.541, 449.615, 1442.657, 9.072, 8.228, 1., "", "", "", "", "", 
  "", "", "", 39790., 9.053458*^6, 200.316, 0.88, 36113., 0.799, 0.28, 3.6, 
  "tests performed", 8.197011*^6, 7.149293*^6, 1.047718*^6, 157218., 115766., 
  18.14, 15.82, 2.32, 2561., 84.26, 4.5195777*^7, 16.177, 31.9, 11.198, 
  7.441, 18933.907, 0.6, 191.032, 5.5, 16.2, 27.7, "", 5., 76.67, 0.845}, 
 {"ARG", "South America", "Argentina", "2021-05-05", 3.071496*^6, 24079., 
  20372.286, 65865., 663., 416.857, 67959.801, 532.771, 450.756, 1457.326, 
  14.67, 9.223, 1.01, "", "", "", "", "", "", "", "", 43234., 9.096692*^6, 
  201.273, 0.957, 36283., 0.803, 0.283, 3.5, "tests performed", 8.391513*^6, 
  7.261176*^6, 1.130337*^6, 194502., 119075., 18.57, 16.07, 2.5, 2635., 
  84.26, 4.5195777*^7, 16.177, 31.9, 11.198, 7.441, 18933.907, 0.6, 191.032, 
  5.5, 16.2, 27.7, "", 5., 76.67, 0.845}, {"ARG", "South America", 
  "Argentina", "2021-05-06", 3.095582*^6, 24086., 20091.286, 66263., 398., 
  393.571, 68492.727, 532.926, 444.539, 1466.133, 8.806, 8.708, 1.01, "", "", 
  "", "", "", "", "", "", 38379., 9.135071*^6, 202.122, 0.849, 35776., 0.792, 
  0.285, 3.5, "tests performed", 8.591061*^6, 7.399515*^6, 1.191546*^6, 
  199548., 125151., 19.01, 16.37, 2.64, 2769., 84.26, 4.5195777*^7, 16.177, 
  31.9, 11.198, 7.441, 18933.907, 0.6, 191.032, 5.5, 16.2, 27.7, "", 5., 
  76.67, 0.845}, {"ARG", "South America", "Argentina", "2021-05-07", 
  3.118134*^6, 22552., 20110.143, 66872., 609., 429.571, 68991.711, 498.985, 
  444.956, 1479.607, 13.475, 9.505, 1.02, "", "", "", "", "", "", "", "", 
  39399., 9.17447*^6, 202.994, 0.872, 35152., 0.778, 0.289, 3.5, 
  "tests performed", 8.820691*^6, 7.555386*^6, 1.265305*^6, 229630., 136497., 
  19.52, 16.72, 2.8, 3020., 84.26, 4.5195777*^7, 16.177, 31.9, 11.198, 7.441, 
  18933.907, 0.6, 191.032, 5.5, 16.2, 27.7, "", 5., 76.67, 0.845}, 
 {"ARG", "South America", "Argentina", "2021-05-08", 3.136158*^6, 18024., 
  20327.571, 67042., 170., 420.857, 69390.51, 398.798, 449.767, 1483.369, 
  3.761, 9.312, 1.03, "", "", "", "", "", "", "", "", 30615., 9.205085*^6, 
  203.671, 0.677, 35485., 0.785, 0.288, 3.5, "tests performed", 9.001747*^6, 
  7.660652*^6, 1.341095*^6, 181056., 147182., 19.92, 16.95, 2.97, 3257., 
  84.26, 4.5195777*^7, 16.177, 31.9, 11.198, 7.441, 18933.907, 0.6, 191.032, 
  5.5, 16.2, 27.7, "", 5., 76.67, 0.845}, {"ARG", "South America", 
  "Argentina", "2021-05-09", 3.14774*^6, 11582., 20354.429, 67325., 283., 
  439., 69646.773, 256.263, 450.361, 1489.63, 6.262, 9.713, 1.04, "", "", "", 
  "", "", "", "", "", 19891., 9.224976*^6, 204.111, 0.44, 35803., 0.792, 
  0.287, 3.5, "tests performed", 9.082597*^6, 7.688877*^6, 1.39372*^6, 
  80850., 154956., 20.1, 17.01, 3.08, 3429., 84.26, 4.5195777*^7, 16.177, 
  31.9, 11.198, 7.441, 18933.907, 0.6, 191.032, 5.5, 16.2, 27.7, "", 5., 
  76.67, 0.845}, {"ARG", "South America", "Argentina", "2021-05-10", 
  3.165121*^6, 17381., 20563.143, 67821., 496., 432.714, 70031.344, 384.571, 
  454.979, 1500.605, 10.974, 9.574, 1.05, "", "", "", "", "", "", "", "", 
  35078., 9.260054*^6, 204.888, 0.776, 35198., 0.779, 0.289, 3.5, 
  "tests performed", 9.122759*^6, 7.718272*^6, 1.404487*^6, 40162., 154709., 
  20.18, 17.08, 3.11, 3423., 84.26, 4.5195777*^7, 16.177, 31.9, 11.198, 
  7.441, 18933.907, 0.6, 191.032, 5.5, 16.2, 27.7, "", 5., 76.67, 0.845}, 
 {"ARG", "South America", "Argentina", "2021-05-11", 3.191097*^6, 25976., 
  20525.714, 68311., 490., 444.143, 70606.088, 574.744, 454.151, 1511.447, 
  10.842, 9.827, 1.07, "", "", "", "", "", "", "", "", 40717., 9.300771*^6, 
  205.788, 0.901, 35330., 0.782, 0.289, 3.5, "tests performed", 9.237005*^6, 
  7.790786*^6, 1.446219*^6, 114246., 148571., 20.44, 17.24, 3.2, 3287., 
  84.26, 4.5195777*^7, 16.177, 31.9, 11.198, 7.441, 18933.907, 0.6, 191.032, 
  5.5, 16.2, 27.7, "", 5., 76.67, 0.845}, {"ARG", "South America", 
  "Argentina", "2021-05-12", 3.215572*^6, 24475., 20582.286, 68807., 496., 
  420.286, 71147.621, 541.533, 455.403, 1522.421, 10.974, 9.299, 1.08, "", 
  "", "", "", "", "", "", "", 39778., 9.340549*^6, 206.669, 0.88, 34837., 
  0.771, 0.291, 3.4, "tests performed", 9.383945*^6, 7.866933*^6, 
  1.517012*^6, 146940., 141776., 20.76, 17.41, 3.36, 3137., 84.26, 
  4.5195777*^7, 16.177, 31.9, 11.198, 7.441, 18933.907, 0.6, 191.032, 5.5, 
  16.2, 27.7, "", 5., 76.67, 0.845}, {"ARG", "South America", "Argentina", 
  "2021-05-13", 3.242103*^6, 26531., 20931.571, 69254., 447., 427.286, 
  71734.645, 587.024, 463.131, 1532.311, 9.89, 9.454, 1.1, "", "", "", "", 
  "", "", "", "", 41629., 9.382178*^6, 207.59, 0.921, 35301., 0.781, 0.293, 
  3.4, "tests performed", 9.541511*^6, 7.912175*^6, 1.629336*^6, 157566., 
  135779., 21.11, 17.51, 3.61, 3004., 84.26, 4.5195777*^7, 16.177, 31.9, 
  11.198, 7.441, 18933.907, 0.6, 191.032, 5.5, 16.2, 27.7, "", 5., 76.67, 
  0.845}, {"ARG", "South America", "Argentina", "2021-05-14", 3.269466*^6, 
  27363., 21618.857, 69853., 599., 425.857, 72340.077, 605.433, 478.338, 
  1545.565, 13.253, 9.422, 1.11, "", "", "", "", "", "", "", "", 42590., 
  9.424768*^6, 208.532, 0.942, 35757., 0.791, 0.296, 3.4, "tests performed", 
  9.704364*^6, 7.953562*^6, 1.750802*^6, 162853., 126239., 21.47, 17.6, 3.87, 
  2793., 84.26, 4.5195777*^7, 16.177, 31.9, 11.198, 7.441, 18933.907, 0.6, 
  191.032, 5.5, 16.2, 27.7, "", 5., 76.67, 0.845}, 
 {"ARG", "South America", "Argentina", "2021-05-15", 3.290935*^6, 21469., 
  22111., 70253., 400., 458.714, 72815.1, 475.022, 489.227, 1554.415, 8.85, 
  10.149, 1.13, "", "", "", "", "", "", "", "", 32343., 9.457111*^6, 209.248, 
  0.716, 36004., 0.797, 0.301, 3.3, "tests performed", 9.862623*^6, 
  7.992532*^6, 1.870091*^6, 158259., 122982., 21.82, 17.68, 4.14, 2721., 
  84.26, 4.5195777*^7, 16.177, 31.9, 11.198, 7.441, 18933.907, 0.6, 191.032, 
  5.5, 16.2, 27.7, "", 5., 76.67, 0.845}, {"ARG", "South America", 
  "Argentina", "2021-05-16", 3.307285*^6, 16350., 22792.143, 70522., 269., 
  456.714, 73176.859, 361.759, 504.298, 1560.367, 5.952, 10.105, 1.15, "", 
  "", "", "", "", "", "", "", 19570., 9.476681*^6, 209.681, 0.433, 35958., 
  0.796, 0.305, 3.3, "tests performed", 9.927783*^6, 8.023563*^6, 1.90422*^6, 
  65160., 120741., 21.97, 17.75, 4.21, 2672., 84.26, 4.5195777*^7, 16.177, 
  31.9, 11.198, 7.441, 18933.907, 0.6, 191.032, 5.5, 16.2, 27.7, "", 5., 
  76.67, 0.845}, {"ARG", "South America", "Argentina", "2021-05-17", 
  3.335965*^6, 28680., 24406.286, 71027., 505., 458., 73811.432, 634.573, 
  540.013, 1571.541, 11.174, 10.134, 1.16, "", "", "", "", "", "", "", "", 
  43423., 9.520104*^6, 210.641, 0.961, 37150., 0.822, 0.306, 3.3, 
  "tests performed", 1.000283*^7, 8.050709*^6, 1.952121*^6, 75047., 125724., 
  22.13, 17.81, 4.32, 2782., 84.26, 4.5195777*^7, 16.177, 31.9, 11.198, 
  7.441, 18933.907, 0.6, 191.032, 5.5, 16.2, 27.7, "", 5., 76.67, 0.845}, 
 {"ARG", "South America", "Argentina", "2021-05-18", 3.371508*^6, 35543., 
  25773., 71771., 744., 494.286, 74597.855, 786.423, 570.252, 1588.002, 
  16.462, 10.937, 1.17, "", "", "", "", "", "", "", "", 56296., 9.5764*^6, 
  211.887, 1.246, 39376., 0.871, 0.309, 3.2, "tests performed", 1.0193368*^7, 
  8.141608*^6, 2.05176*^6, 190538., 136623., 22.55, 18.01, 4.54, 3023., 
  84.26, 4.5195777*^7, 16.177, 31.9, 11.198, 7.441, 18933.907, 0.6, 191.032, 
  5.5, 16.2, 27.7, "", 5., 76.67, 0.845}, {"ARG", "South America", 
  "Argentina", "2021-05-19", 3.41116*^6, 39652., 27941.143, 72265., 494., 
  494., 75475.193, 877.339, 618.225, 1598.933, 10.93, 10.93, 1.17, "", "", 
  "", "", "", "", "", "", 41660., 9.61806*^6, 212.809, 0.922, 39644., 0.877, 
  0.316, 3.2, "tests performed", 1.0383925*^7, 8.279961*^6, 2.103964*^6, 
  190557., 142854., 22.98, 18.32, 4.66, 3161., 84.26, 4.5195777*^7, 16.177, 
  31.9, 11.198, 7.441, 18933.907, 0.6, 191.032, 5.5, 16.2, 27.7, "", 5., 
  76.67, 0.845}, {"ARG", "South America", "Argentina", "2021-05-20", 
  3.447044*^6, 35884., 29277.286, 72699., 434., 492.143, 76269.161, 793.968, 
  647.788, 1608.535, 9.603, 10.889, 1.16, "", "", "", "", "", "", "", "", 
  46358., 9.664418*^6, 213.835, 1.026, 40320., 0.892, 0.32, 3.1, 
  "tests performed", 1.0549521*^7, 8.397337*^6, 2.152184*^6, 165596., 
  144001., 23.34, 18.58, 4.76, 3186., 84.26, 4.5195777*^7, 16.177, 31.9, 
  11.198, 7.441, 18933.907, 0.6, 191.032, 5.5, 16.2, 27.7, "", 5., 76.67, 
  0.845}, {"ARG", "South America", "Argentina", "2021-05-21", 3.482512*^6, 
  35468., 30435.143, 73391., 692., 505.429, 77053.925, 784.764, 673.407, 
  1623.846, 15.311, 11.183, 1.14, "", "", "", "", "", "", "", "", 49288., 
  9.713706*^6, 214.925, 1.091, 41277., 0.913, 0.324, 3.1, "tests performed", 
  1.0758782*^7, 8.531073*^6, 2.227709*^6, 209261., 150631., 23.8, 18.88, 
  4.93, 3333., 84.26, 4.5195777*^7, 16.177, 31.9, 11.198, 7.441, 18933.907, 
  0.6, 191.032, 5.5, 16.2, 27.7, "", 5., 76.67, 0.845}, 
 {"ARG", "South America", "Argentina", "2021-05-22", 3.514683*^6, 32171., 
  31964., 73688., 297., 490.714, 77765.739, 711.814, 707.234, 1630.418, 
  6.571, 10.858, 1.13, "", "", "", "", "", "", "", "", 41024., 9.75473*^6, 
  215.833, 0.908, 42517., 0.941, 0.326, 3.1, "tests performed", 1.0958659*^7, 
  8.638944*^6, 2.319715*^6, 199877., 156577., 24.25, 19.11, 5.13, 3464., 
  81.48, 4.5195777*^7, 16.177, 31.9, 11.198, 7.441, 18933.907, 0.6, 191.032, 
  5.5, 16.2, 27.7, "", 5., 76.67, 0.845}, {"ARG", "South America", 
  "Argentina", "2021-05-23", 3.539484*^6, 24801., 33171.286, 74063., 375., 
  505.857, 78314.485, 548.746, 733.947, 1638.715, 8.297, 11.193, 1.12, "", 
  "", "", "", "", "", "", "", 21974., 9.776704*^6, 216.319, 0.486, 42860., 
  0.948, 0.326, 3.1, "tests performed", 1.106755*^7, 8.701971*^6, 
  2.365579*^6, 108891., 162824., 24.49, 19.25, 5.23, 3603., 81.48, 
  4.5195777*^7, 16.177, 31.9, 11.198, 7.441, 18933.907, 0.6, 191.032, 5.5, 
  16.2, 27.7, "", 5., 76.67, 0.845}, {"ARG", "South America", "Argentina", 
  "2021-05-24", 3.562135*^6, 22651., 32310., 74480., 417., 493.286, 78815.66, 
  501.175, 714.89, 1647.942, 9.227, 10.914, 1.09, "", "", "", "", "", "", "", 
  "", 32596., 9.8093*^6, 217.04, 0.721, 41314., 0.914, 0.33, 3., 
  "tests performed", 1.1149468*^7, 8.735231*^6, 2.414237*^6, 81918., 163805., 
  24.67, 19.33, 5.34, 3624., 81.48, 4.5195777*^7, 16.177, 31.9, 11.198, 
  7.441, 18933.907, 0.6, 191.032, 5.5, 16.2, 27.7, "", 5., 76.67, 0.845}, 
 {"ARG", "South America", "Argentina", "2021-05-25", 3.586736*^6, 24601., 
  30746.857, 75056., 576., 469.286, 79359.981, 544.321, 680.304, 1660.686, 
  12.745, 10.383, 1.08, "", "", "", "", "", "", "", "", 28041., 9.837341*^6, 
  217.661, 0.62, 37277., 0.825, 0.333, 3., "tests performed", 1.1242209*^7, 
  8.807373*^6, 2.434836*^6, 92741., 149834., 24.87, 19.49, 5.39, 3315., 
  81.48, 4.5195777*^7, 16.177, 31.9, 11.198, 7.441, 18933.907, 0.6, 191.032, 
  5.5, 16.2, 27.7, "", 5., 76.67, 0.845}, {"ARG", "South America", 
  "Argentina", "2021-05-26", 3.622135*^6, 35399., 30139.286, 75588., 532., 
  474.714, 80143.218, 783.237, 666.861, 1672.457, 11.771, 10.504, 1.08, "", 
  "", "", "", "", "", "", "", 44187., 9.881528*^6, 218.638, 0.978, 37638., 
  0.833, 0.334, 3., "tests performed", 1.1331066*^7, 8.878491*^6, 
  2.452575*^6, 88857., 135306., 25.07, 19.64, 5.43, 2994., 81.48, 
  4.5195777*^7, 16.177, 31.9, 11.198, 7.441, 18933.907, 0.6, 191.032, 5.5, 
  16.2, 27.7, "", 5., 76.67, 0.845}, {"ARG", "South America", "Argentina", 
  "2021-05-27", 3.663215*^6, 41080., 30881.571, 76135., 547., 490.857, 
  81052.152, 908.934, 683.284, 1684.56, 12.103, 10.861, 1.08, "", "", "", "", 
  "", "", "", "", 48697., 9.930225*^6, 219.716, 1.077, 37972., 0.84, 0.338, 
  3., "tests performed", 1.1503476*^7, 8.988267*^6, 2.515209*^6, 172410., 
  136279., 25.45, 19.89, 5.57, 3015., 81.48, 4.5195777*^7, 16.177, 31.9, 
  11.198, 7.441, 18933.907, 0.6, 191.032, 5.5, 16.2, 27.7, "", 5., 76.67, 
  0.845}, {"ARG", "South America", "Argentina", "2021-05-28", 3.702422*^6, 
  39207., 31415.714, 76693., 558., 471.714, 81919.645, 867.493, 695.103, 
  1696.906, 12.346, 10.437, 1.07, "", "", "", "", "", "", "", "", 47441., 
  9.977666*^6, 220.765, 1.05, 37709., 0.834, 0.34, 2.9, "tests performed", 
  1.1676733*^7, 9.0846*^6, 2.592133*^6, 173257., 131136., 25.84, 20.1, 5.74, 
  2902., 81.48, 4.5195777*^7, 16.177, 31.9, 11.198, 7.441, 18933.907, 0.6, 
  191.032, 5.5, 16.2, 27.7, "", 5., 76.67, 0.845}, 
 {"ARG", "South America", "Argentina", "2021-05-29", 3.732263*^6, 29841., 
  31082.857, 77108., 415., 488.571, 82579.906, 660.261, 687.738, 1706.089, 
  9.182, 10.81, 1.06, "", "", "", "", "", "", "", "", 36751., 1.0014417*^7, 
  221.579, 0.813, 37098., 0.821, 0.339, 2.9, "tests performed", 1.1906697*^7, 
  9.208883*^6, 2.697814*^6, 229964., 135434., 26.34, 20.38, 5.97, 2997., 
  81.48, 4.5195777*^7, 16.177, 31.9, 11.198, 7.441, 18933.907, 0.6, 191.032, 
  5.5, 16.2, 27.7, "", 5., 76.67, 0.845}, {"ARG", "South America", 
  "Argentina", "2021-05-30", 3.753609*^6, 21346., 30589.286, 77456., 348., 
  484.714, 83052.206, 472.301, 676.817, 1713.788, 7.7, 10.725, 1.05, "", "", 
  "", "", "", "", "", "", 20539., 1.0034956*^7, 222.033, 0.454, 36893., 
  0.816, 0.339, 2.9, "tests performed", 1.2119901*^7, 9.361218*^6, 
  2.758683*^6, 213204., 150336., 26.82, 20.71, 6.1, 3326., 81.48, 
  4.5195777*^7, 16.177, 31.9, 11.198, 7.441, 18933.907, 0.6, 191.032, 5.5, 
  16.2, 27.7, "", 5., 76.67, 0.845}, {"ARG", "South America", "Argentina", 
  "2021-05-31", 3.781784*^6, 28175., 31378.429, 78093., 637., 516.143, 
  83675.605, 623.399, 694.278, 1727.883, 14.094, 11.42, 1.04, "", "", "", "", 
  "", "", "", "", 37185., 1.0072141*^7, 222.856, 0.823, 37549., 0.831, 0.339, 
  2.9, "tests performed", 1.2257297*^7, 9.476406*^6, 2.780891*^6, 137396., 
  158261., 27.12, 20.97, 6.15, 3502., 81.48, 4.5195777*^7, 16.177, 31.9, 
  11.198, 7.441, 18933.907, 0.6, 191.032, 5.5, 16.2, 27.7, "", 5., 76.67, 
  0.845}, {"ARG", "South America", "Argentina", "2021-06-01", 3.817139*^6, 
  35355., 32914.714, 78733., 640., 525.286, 84457.869, 782.263, 728.27, 
  1742.043, 14.161, 11.622, 1.02, "", "", "", "", "", "", "", "", 43837., 
  1.0115978*^7, 223.826, 0.97, 39805., 0.881, 0.333, 3., "tests performed", 
  1.2497078*^7, 9.667003*^6, 2.830075*^6, 239781., 179267., 27.65, 21.39, 
  6.26, 3966., 81.48, 4.5195777*^7, 16.177, 31.9, 11.198, 7.441, 18933.907, 
  0.6, 191.032, 5.5, 16.2, 27.7, "", 5., 76.67, 0.845}, 
 {"ARG", "South America", "Argentina", "2021-06-02", 3.852156*^6, 35017., 
  32860.143, 79320., 587., 533.143, 85232.653, 774.785, 727.062, 1755.031, 
  12.988, 11.796, 1.01, "", "", "", "", "", "", "", "", 40346., 1.0156324*^7, 
  224.718, 0.893, 39257., 0.869, 0.325, 3.1, "tests performed", 1.2801115*^7, 
  9.924476*^6, 2.876639*^6, 304037., 210007., 28.32, 21.96, 6.36, 4647., 
  81.48, 4.5195777*^7, 16.177, 31.9, 11.198, 7.441, 18933.907, 0.6, 191.032, 
  5.5, 16.2, 27.7, "", 5., 76.67, 0.845}, {"ARG", "South America", 
  "Argentina", "2021-06-03", 3.884447*^6, 32291., 31604.571, 79873., 553., 
  534., 85947.123, 714.469, 699.282, 1767.267, 12.236, 11.815, 0.99, "", "", 
  "", "", "", "", "", "", "", "", "", "", "", "", "", "", "", 1.3079195*^7, 
  1.0158653*^7, 2.920542*^6, 278080., 225103., 28.94, 22.48, 6.46, 4981., 
  81.48, 4.5195777*^7, 16.177, 31.9, 11.198, 7.441, 18933.907, 0.6, 191.032, 
  5.5, 16.2, 27.7, "", 5., 76.67, 0.845}, {"ARG", "South America", 
  "Argentina", "2021-06-04", 3.915397*^6, 30950., 30425., 80411., 538., 
  531.143, 86631.921, 684.798, 673.182, 1779.171, 11.904, 11.752, 0.99, "", 
  "", "", "", "", "", "", "", "", "", "", "", "", "", "", "", "", 
  1.3374067*^7, 1.0417359*^7, 2.956708*^6, 294872., 242476., 29.59, 23.05, 
  6.54, 5365., 81.48, 4.5195777*^7, 16.177, 31.9, 11.198, 7.441, 18933.907, 
  0.6, 191.032, 5.5, 16.2, 27.7, "", 5., 76.67, 0.845}, 
 {"ARG", "South America", "Argentina", "2021-06-05", 3.939024*^6, 23627., 
  29537.286, 80867., 456., 537., 87154.691, 522.77, 653.541, 1789.26, 10.089, 
  11.882, 0.98, "", "", "", "", "", "", "", "", "", "", "", "", "", "", "", 
  "", "", 1.3730521*^7, 1.0733428*^7, 2.997093*^6, 356454., 260546., 30.38, 
  23.75, 6.63, 5765., 81.48, 4.5195777*^7, 16.177, 31.9, 11.198, 7.441, 
  18933.907, 0.6, 191.032, 5.5, 16.2, 27.7, "", 5., 76.67, 0.845}, 
 {"ARG", "South America", "Argentina", "2021-06-06", 3.955439*^6, 16415., 
  28832.857, 81214., 347., 536.857, 87517.889, 363.198, 637.955, 1796.938, 
  7.678, 11.878, 0.98, "", "", "", "", "", "", "", "", "", "", "", "", "", 
  "", "", "", "", 1.4092493*^7, 1.1071365*^7, 3.021128*^6, 361972., 281799., 
  31.18, 24.5, 6.68, 6235., 81.48, 4.5195777*^7, 16.177, 31.9, 11.198, 7.441, 
  18933.907, 0.6, 191.032, 5.5, 16.2, 27.7, "", 5., 76.67, 0.845}, 
 {"ARG", "South America", "Argentina", "2021-06-07", 3.977634*^6, 22195., 
  27978.571, 81946., 732., 550.429, 88008.975, 491.086, 619.053, 1813.134, 
  16.196, 12.179, "", "", "", "", "", "", "", "", "", "", "", "", "", "", "", 
  "", "", "", 1.4336164*^7, 1.1290468*^7, 3.045696*^6, 243671., 296981., 
  31.72, 24.98, 6.74, 6571., 81.48, 4.5195777*^7, 16.177, 31.9, 11.198, 
  7.441, 18933.907, 0.6, 191.032, 5.5, 16.2, 27.7, "", 5., 76.67, 0.845}, 
 {"ARM", "Asia", "Armenia", "2020-03-01", 1., 1., "", "", "", "", 0.337, 
  0.337, "", "", "", "", "", "", "", "", "", "", "", "", "", "", "", "", "", 
  "", "", "", "", "", "", "", "", "", "", "", "", "", "", "", 2.963234*^6, 
  102.931, 35.7, 11.232, 7.571, 8787.58, 1.8, 341.01, 7.11, 1.5, 52.1, 
  94.043, 4.2, 75.09, 0.776}, {"ARM", "Asia", "Armenia", "2020-03-02", 1., 
  0., "", "", "", "", 0.337, 0., "", "", "", "", "", "", "", "", "", "", "", 
  "", "", "", "", "", "", "", "", "", "", "", "", "", "", "", "", "", "", "", 
  "", "", 2.963234*^6, 102.931, 35.7, 11.232, 7.571, 8787.58, 1.8, 341.01, 
  7.11, 1.5, 52.1, 94.043, 4.2, 75.09, 0.776}, 
 {"ARM", "Asia", "Armenia", "2020-03-03", 1., 0., "", "", "", "", 0.337, 0., 
  "", "", "", "", "", "", "", "", "", "", "", "", "", "", "", "", "", "", "", 
  "", "", "", "", "", "", "", "", "", "", "", "", "", 2.963234*^6, 102.931, 
  35.7, 11.232, 7.571, 8787.58, 1.8, 341.01, 7.11, 1.5, 52.1, 94.043, 4.2, 
  75.09, 0.776}, {"ARM", "Asia", "Armenia", "2020-03-04", 1., 0., "", "", "", 
  "", 0.337, 0., "", "", "", "", "", "", "", "", "", "", "", "", "", "", "", 
  "", "", "", "", "", "", "", "", "", "", "", "", "", "", "", "", "", 
  2.963234*^6, 102.931, 35.7, 11.232, 7.571, 8787.58, 1.8, 341.01, 7.11, 1.5, 
  52.1, 94.043, 4.2, 75.09, 0.776}, {"ARM", "Asia", "Armenia", "2020-03-05", 
  1., 0., "", "", "", "", 0.337, 0., "", "", "", "", "", "", "", "", "", "", 
  "", "", "", "", "", "", "", "", "", "", "", "", "", "", "", "", "", "", "", 
  "", "", "", 2.963234*^6, 102.931, 35.7, 11.232, 7.571, 8787.58, 1.8, 
  341.01, 7.11, 1.5, 52.1, 94.043, 4.2, 75.09, 0.776}, 
 {"ARM", "Asia", "Armenia", "2020-03-06", 1., 0., 0.143, "", "", 0., 0.337, 
  0., 0.048, "", "", 0., "", "", "", "", "", "", "", "", "", "", "", "", "", 
  "", "", "", "", "", "", "", "", "", "", "", "", "", "", "", 2.963234*^6, 
  102.931, 35.7, 11.232, 7.571, 8787.58, 1.8, 341.01, 7.11, 1.5, 52.1, 
  94.043, 4.2, 75.09, 0.776}, {"ARM", "Asia", "Armenia", "2020-03-07", 1., 
  0., 0.143, "", "", 0., 0.337, 0., 0.048, "", "", 0., "", "", "", "", "", 
  "", "", "", "", "", "", "", "", "", "", "", "", "", "", "", "", "", "", "", 
  "", "", "", "", 2.963234*^6, 102.931, 35.7, 11.232, 7.571, 8787.58, 1.8, 
  341.01, 7.11, 1.5, 52.1, 94.043, 4.2, 75.09, 0.776}, 
 {"ARM", "Asia", "Armenia", "2020-03-08", 1., 0., 0., "", "", 0., 0.337, 0., 
  0., "", "", 0., "", "", "", "", "", "", "", "", "", "", "", "", "", "", "", 
  "", "", "", "", "", "", "", "", "", "", "", "", "", 2.963234*^6, 102.931, 
  35.7, 11.232, 7.571, 8787.58, 1.8, 341.01, 7.11, 1.5, 52.1, 94.043, 4.2, 
  75.09, 0.776}, {"ARM", "Asia", "Armenia", "2020-03-09", 1., 0., 0., "", "", 
  0., 0.337, 0., 0., "", "", 0., "", "", "", "", "", "", "", "", "", "", 
  211., 0.071, "", "", "", "", "", "tests performed", "", "", "", "", "", "", 
  "", "", "", "", 2.963234*^6, 102.931, 35.7, 11.232, 7.571, 8787.58, 1.8, 
  341.01, 7.11, 1.5, 52.1, 94.043, 4.2, 75.09, 0.776}, 
 {"ARM", "Asia", "Armenia", "2020-03-10", 1., 0., 0., "", "", 0., 0.337, 0., 
  0., "", "", 0., "", "", "", "", "", "", "", "", "", "", "", "", "", "", "", 
  "", "", "tests performed", "", "", "", "", "", "", "", "", "", "", 
  2.963234*^6, 102.931, 35.7, 11.232, 7.571, 8787.58, 1.8, 341.01, 7.11, 1.5, 
  52.1, 94.043, 4.2, 75.09, 0.776}, {"ARM", "Asia", "Armenia", "2020-03-11", 
  1., 0., 0., "", "", 0., 0.337, 0., 0., "", "", 0., "", "", "", "", "", "", 
  "", "", "", "", "", "", "", "", "", "", "", "tests performed", "", "", "", 
  "", "", "", "", "", "", "", 2.963234*^6, 102.931, 35.7, 11.232, 7.571, 
  8787.58, 1.8, 341.01, 7.11, 1.5, 52.1, 94.043, 4.2, 75.09, 0.776}, 
 {"ARM", "Asia", "Armenia", "2020-03-12", 4., 3., 0.429, "", "", 0., 1.35, 
  1.012, 0.145, "", "", 0., "", "", "", "", "", "", "", "", "", "", "", "", 
  "", "", "", "", "", "tests performed", "", "", "", "", "", "", "", "", "", 
  "", 2.963234*^6, 102.931, 35.7, 11.232, 7.571, 8787.58, 1.8, 341.01, 7.11, 
  1.5, 52.1, 94.043, 4.2, 75.09, 0.776}, {"ARM", "Asia", "Armenia", 
  "2020-03-13", 8., 4., 1., "", "", 0., 2.7, 1.35, 0.337, "", "", 0., "", "", 
  "", "", "", "", "", "", "", "", "", "", "", "", "", "", "", 
  "tests performed", "", "", "", "", "", "", "", "", "", "", 2.963234*^6, 
  102.931, 35.7, 11.232, 7.571, 8787.58, 1.8, 341.01, 7.11, 1.5, 52.1, 
  94.043, 4.2, 75.09, 0.776}, {"ARM", "Asia", "Armenia", "2020-03-14", 18., 
  10., 2.429, "", "", 0., 6.074, 3.375, 0.82, "", "", 0., "", "", "", "", "", 
  "", "", "", "", "", "", "", "", "", "", "", "", "tests performed", "", "", 
  "", "", "", "", "", "", "", "", 2.963234*^6, 102.931, 35.7, 11.232, 7.571, 
  8787.58, 1.8, 341.01, 7.11, 1.5, 52.1, 94.043, 4.2, 75.09, 0.776}, 
 {"ARM", "Asia", "Armenia", "2020-03-15", 26., 8., 3.571, "", "", 0., 8.774, 
  2.7, 1.205, "", "", 0., "", "", "", "", "", "", "", "", "", "", 577., 
  0.195, "", "", "", "", "", "tests performed", "", "", "", "", "", "", "", 
  "", "", "", 2.963234*^6, 102.931, 35.7, 11.232, 7.571, 8787.58, 1.8, 
  341.01, 7.11, 1.5, 52.1, 94.043, 4.2, 75.09, 0.776}, 
 {"ARM", "Asia", "Armenia", "2020-03-16", 52., 26., 7.286, "", "", 0., 
  17.548, 8.774, 2.459, "", "", 0., "", "", "", "", "", "", "", "", "", 117., 
  694., 0.234, 0.039, 69., 0.023, 0.106, 9.5, "tests performed", "", "", "", 
  "", "", "", "", "", "", "", 2.963234*^6, 102.931, 35.7, 11.232, 7.571, 
  8787.58, 1.8, 341.01, 7.11, 1.5, 52.1, 94.043, 4.2, 75.09, 0.776}, 
 {"ARM", "Asia", "Armenia", "2020-03-17", 78., 26., 11., "", "", 0., 26.323, 
  8.774, 3.712, "", "", 0., "", "", "", "", "", "", "", "", "", "", "", "", 
  "", 69., 0.023, 0.159, 6.3, "tests performed", "", "", "", "", "", "", "", 
  "", "", "", 2.963234*^6, 102.931, 35.7, 11.232, 7.571, 8787.58, 1.8, 
  341.01, 7.11, 1.5, 52.1, 94.043, 4.2, 75.09, 0.776}, 
 {"ARM", "Asia", "Armenia", "2020-03-18", 84., 6., 11.857, "", "", 0., 
  28.347, 2.025, 4.001, "", "", 0., "", "", "", "", "", "", "", "", "", "", 
  813., 0.274, "", 69., 0.023, 0.172, 5.8, "tests performed", "", "", "", "", 
  "", "", "", "", "", "", 2.963234*^6, 102.931, 35.7, 11.232, 7.571, 8787.58, 
  1.8, 341.01, 7.11, 1.5, 52.1, 94.043, 4.2, 75.09, 0.776}, 
 {"ARM", "Asia", "Armenia", "2020-03-19", 115., 31., 15.857, "", "", 0., 
  38.809, 10.462, 5.351, "", "", 0., "", "", "", "", "", "", "", "", "", "", 
  "", "", "", 76., 0.026, 0.209, 4.8, "tests performed", "", "", "", "", "", 
  "", "", "", "", "", 2.963234*^6, 102.931, 35.7, 11.232, 7.571, 8787.58, 
  1.8, 341.01, 7.11, 1.5, 52.1, 94.043, 4.2, 75.09, 0.776}, 
 {"ARM", "Asia", "Armenia", "2020-03-20", 136., 21., 18.286, "", "", 0., 
  45.896, 7.087, 6.171, "", "", 0., 1.42, "", "", "", "", "", "", "", "", "", 
  "", "", "", 84., 0.028, 0.218, 4.6, "tests performed", "", "", "", "", "", 
  "", "", "", "", "", 2.963234*^6, 102.931, 35.7, 11.232, 7.571, 8787.58, 
  1.8, 341.01, 7.11, 1.5, 52.1, 94.043, 4.2, 75.09, 0.776}, 
 {"ARM", "Asia", "Armenia", "2020-03-21", 160., 24., 20.286, "", "", 0., 
  53.995, 8.099, 6.846, "", "", 0., 1.42, "", "", "", "", "", "", "", "", "", 
  "", "", "", 92., 0.031, 0.22, 4.5, "tests performed", "", "", "", "", "", 
  "", "", "", "", "", 2.963234*^6, 102.931, 35.7, 11.232, 7.571, 8787.58, 
  1.8, 341.01, 7.11, 1.5, 52.1, 94.043, 4.2, 75.09, 0.776}, 
 {"ARM", "Asia", "Armenia", "2020-03-22", 194., 34., 24., "", "", 0., 65.469, 
  11.474, 8.099, "", "", 0., 1.46, "", "", "", "", "", "", "", "", "", "", 
  "", "", 99., 0.033, 0.242, 4.1, "tests performed", "", "", "", "", "", "", 
  "", "", "", "", 2.963234*^6, 102.931, 35.7, 11.232, 7.571, 8787.58, 1.8, 
  341.01, 7.11, 1.5, 52.1, 94.043, 4.2, 75.09, 0.776}, 
 {"ARM", "Asia", "Armenia", "2020-03-23", 235., 41., 26.143, "", "", 0., 
  79.305, 13.836, 8.822, "", "", 0., 1.45, "", "", "", "", "", "", "", "", 
  "", "", "", "", 99., 0.033, 0.264, 3.8, "tests performed", "", "", "", "", 
  "", "", "", "", "", "", 2.963234*^6, 102.931, 35.7, 11.232, 7.571, 8787.58, 
  1.8, 341.01, 7.11, 1.5, 52.1, 94.043, 4.2, 75.09, 0.776}, 
 {"ARM", "Asia", "Armenia", "2020-03-24", 249., 14., 24.429, "", "", 0., 
  84.03, 4.725, 8.244, "", "", 0., 1.41, "", "", "", "", "", "", "", "", "", 
  "", "", "", 107., 0.036, 0.228, 4.4, "tests performed", "", "", "", "", "", 
  "", "", "", "", "", 2.963234*^6, 102.931, 35.7, 11.232, 7.571, 8787.58, 
  1.8, 341.01, 7.11, 1.5, 52.1, 94.043, 4.2, 75.09, 0.776}, 
 {"ARM", "Asia", "Armenia", "2020-03-25", 265., 16., 25.857, "", "", 0., 
  89.429, 5.4, 8.726, "", "", 0., 1.41, "", "", "", "", "", "", "", "", "", 
  "", "", "", 115., 0.039, 0.225, 4.4, "tests performed", "", "", "", "", "", 
  "", "", "", "", "", 2.963234*^6, 102.931, 35.7, 11.232, 7.571, 8787.58, 
  1.8, 341.01, 7.11, 1.5, 52.1, 94.043, 4.2, 75.09, 0.776}, 
 {"ARM", "Asia", "Armenia", "2020-03-26", 290., 25., 25., 1., 1., 0.143, 
  97.866, 8.437, 8.437, 0.337, 0.337, 0.048, 1.43, "", "", "", "", "", "", 
  "", "", "", 1730., 0.584, "", 115., 0.039, 0.217, 4.6, "tests performed", 
  "", "", "", "", "", "", "", "", "", "", 2.963234*^6, 102.931, 35.7, 11.232, 
  7.571, 8787.58, 1.8, 341.01, 7.11, 1.5, 52.1, 94.043, 4.2, 75.09, 0.776}, 
 {"ARM", "Asia", "Armenia", "2020-03-27", 329., 39., 27.571, 1., 0., 0.143, 
  111.027, 13.161, 9.305, 0.337, 0., 0.048, 1.5, "", "", "", "", "", "", "", 
  "", 224., 1954., 0.659, 0.076, 130., 0.044, 0.212, 4.7, "tests performed", 
  "", "", "", "", "", "", "", "", "", "", 2.963234*^6, 102.931, 35.7, 11.232, 
  7.571, 8787.58, 1.8, 341.01, 7.11, 1.5, 52.1, 94.043, 4.2, 75.09, 0.776}, 
 {"ARM", "Asia", "Armenia", "2020-03-28", 407., 78., 35.286, 1., 0., 0.143, 
  137.35, 26.323, 11.908, 0.337, 0., 0.048, 1.54, "", "", "", "", "", "", "", 
  "", "", "", "", "", 154., 0.052, 0.229, 4.4, "tests performed", "", "", "", 
  "", "", "", "", "", "", "", 2.963234*^6, 102.931, 35.7, 11.232, 7.571, 
  8787.58, 1.8, 341.01, 7.11, 1.5, 52.1, 94.043, 4.2, 75.09, 0.776}, 
 {"ARM", "Asia", "Armenia", "2020-03-29", 424., 17., 32.857, 3., 2., 0.429, 
  143.087, 5.737, 11.088, 1.012, 0.675, 0.145, 1.49, "", "", "", "", "", "", 
  "", "", "", "", "", "", 177., 0.06, 0.186, 5.4, "tests performed", "", "", 
  "", "", "", "", "", "", "", "", 2.963234*^6, 102.931, 35.7, 11.232, 7.571, 
  8787.58, 1.8, 341.01, 7.11, 1.5, 52.1, 94.043, 4.2, 75.09, 0.776}, 
 {"ARM", "Asia", "Armenia", "2020-03-30", 482., 58., 35.286, 3., 0., 0.429, 
  162.66, 19.573, 11.908, 1.012, 0., 0.145, 1.49, "", "", "", "", "", "", "", 
  "", "", "", "", "", 200., 0.067, 0.176, 5.7, "tests performed", "", "", "", 
  "", "", "", "", "", "", "", 2.963234*^6, 102.931, 35.7, 11.232, 7.571, 
  8787.58, 1.8, 341.01, 7.11, 1.5, 52.1, 94.043, 4.2, 75.09, 0.776}, 
 {"ARM", "Asia", "Armenia", "2020-03-31", 532., 50., 40.429, 3., 0., 0.429, 
  179.534, 16.873, 13.643, 1.012, 0., 0.145, 1.47, "", "", "", "", "", "", 
  "", "", "", 3065., 1.034, "", 223., 0.075, 0.181, 5.5, "tests performed", 
  "", "", "", "", "", "", "", "", "", "", 2.963234*^6, 102.931, 35.7, 11.232, 
  7.571, 8787.58, 1.8, 341.01, 7.11, 1.5, 52.1, 94.043, 4.2, 75.09, 0.776}, 
 {"ARM", "Asia", "Armenia", "2020-04-01", 571., 39., 43.714, 4., 1., 0.571, 
  192.695, 13.161, 14.752, 1.35, 0.337, 0.193, 1.42, "", "", "", "", "", "", 
  "", "", 210., 3275., 1.105, 0.071, 237., 0.08, 0.184, 5.4, 
  "tests performed", "", "", "", "", "", "", "", "", "", "", 2.963234*^6, 
  102.931, 35.7, 11.232, 7.571, 8787.58, 1.8, 341.01, 7.11, 1.5, 52.1, 
  94.043, 4.2, 75.09, 0.776}, {"ARM", "Asia", "Armenia", "2020-04-02", 663., 
  92., 53.286, 7., 3., 0.857, 223.742, 31.047, 17.982, 2.362, 1.012, 0.289, 
  1.37, "", "", "", "", "", "", "", "", "", "", "", "", 272., 0.092, 0.196, 
  5.1, "tests performed", "", "", "", "", "", "", "", "", "", "", 
  2.963234*^6, 102.931, 35.7, 11.232, 7.571, 8787.58, 1.8, 341.01, 7.11, 1.5, 
  52.1, 94.043, 4.2, 75.09, 0.776}, {"ARM", "Asia", "Armenia", "2020-04-03", 
  736., 73., 58.143, 7., 0., 0.857, 248.377, 24.635, 19.621, 2.362, 0., 
  0.289, 1.27, "", "", "", "", "", "", "", "", "", 3994., 1.348, "", 291., 
  0.098, 0.2, 5., "tests performed", "", "", "", "", "", "", "", "", "", "", 
  2.963234*^6, 102.931, 35.7, 11.232, 7.571, 8787.58, 1.8, 341.01, 7.11, 1.5, 
  52.1, 94.043, 4.2, 75.09, 0.776}, {"ARM", "Asia", "Armenia", "2020-04-04", 
  770., 34., 51.857, 7., 0., 0.857, 259.851, 11.474, 17.5, 2.362, 0., 0.289, 
  1.15, "", "", "", "", "", "", "", "", "", "", "", "", 300., 0.101, 0.173, 
  5.8, "tests performed", "", "", "", "", "", "", "", "", "", "", 
  2.963234*^6, 102.931, 35.7, 11.232, 7.571, 8787.58, 1.8, 341.01, 7.11, 1.5, 
  52.1, 94.043, 4.2, 75.09, 0.776}, {"ARM", "Asia", "Armenia", "2020-04-05", 
  822., 52., 56.857, 7., 0., 0.571, 277.4, 17.548, 19.188, 2.362, 0., 0.193, 
  1.07, "", "", "", "", "", "", "", "", "", 4666., 1.575, "", 308., 0.104, 
  0.185, 5.4, "tests performed", "", "", "", "", "", "", "", "", "", "", 
  2.963234*^6, 102.931, 35.7, 11.232, 7.571, 8787.58, 1.8, 341.01, 7.11, 1.5, 
  52.1, 94.043, 4.2, 75.09, 0.776}, {"ARM", "Asia", "Armenia", "2020-04-06", 
  833., 11., 50.143, 8., 1., 0.714, 281.112, 3.712, 16.922, 2.7, 0.337, 
  0.241, 0.99, "", "", "", "", "", "", "", "", 263., 4929., 1.663, 0.089, 
  306., 0.103, 0.164, 6.1, "tests performed", "", "", "", "", "", "", "", "", 
  "", "", 2.963234*^6, 102.931, 35.7, 11.232, 7.571, 8787.58, 1.8, 341.01, 
  7.11, 1.5, 52.1, 94.043, 4.2, 75.09, 0.776}, 
 {"ARM", "Asia", "Armenia", "2020-04-07", 853., 20., 45.857, 8., 0., 0.714, 
  287.861, 6.749, 15.475, 2.7, 0., 0.241, 0.95, "", "", "", "", "", "", "", 
  "", 211., 5140., 1.735, 0.071, 296., 0.1, 0.155, 6.5, "tests performed", 
  "", "", "", "", "", "", "", "", "", "", 2.963234*^6, 102.931, 35.7, 11.232, 
  7.571, 8787.58, 1.8, 341.01, 7.11, 1.5, 52.1, 94.043, 4.2, 75.09, 0.776}, 
 {"ARM", "Asia", "Armenia", "2020-04-08", 881., 28., 44.286, 9., 1., 0.714, 
  297.31, 9.449, 14.945, 3.037, 0.337, 0.241, 0.94, "", "", "", "", "", "", 
  "", "", 312., 5452., 1.84, 0.105, 311., 0.105, 0.142, 7., 
  "tests performed", "", "", "", "", "", "", "", "", "", "", 2.963234*^6, 
  102.931, 35.7, 11.232, 7.571, 8787.58, 1.8, 341.01, 7.11, 1.5, 52.1, 
  94.043, 4.2, 75.09, 0.776}, {"ARM", "Asia", "Armenia", "2020-04-09", 921., 
  40., 36.857, 10., 1., 0.429, 310.809, 13.499, 12.438, 3.375, 0.337, 0.145, 
  0.92, "", "", "", "", "", "", "", "", "", "", "", "", 305., 0.103, 0.121, 
  8.3, "tests performed", "", "", "", "", "", "", "", "", "", "", 
  2.963234*^6, 102.931, 35.7, 11.232, 7.571, 8787.58, 1.8, 341.01, 7.11, 1.5, 
  52.1, 94.043, 4.2, 75.09, 0.776}, {"ARM", "Asia", "Armenia", "2020-04-10", 
  937., 16., 28.714, 12., 2., 0.714, 316.209, 5.4, 9.69, 4.05, 0.675, 0.241, 
  0.92, "", "", "", "", "", "", "", "", "", 6081., 2.052, "", 298., 0.101, 
  0.096, 10.4, "tests performed", "", "", "", "", "", "", "", "", "", "", 
  2.963234*^6, 102.931, 35.7, 11.232, 7.571, 8787.58, 1.8, 341.01, 7.11, 1.5, 
  52.1, 94.043, 4.2, 75.09, 0.776}, {"ARM", "Asia", "Armenia", "2020-04-11", 
  967., 30., 28.143, 13., 1., 0.857, 326.333, 10.124, 9.497, 4.387, 0.337, 
  0.289, 0.96, "", "", "", "", "", "", "", "", "", "", "", "", 324., 0.109, 
  0.087, 11.5, "tests performed", "", "", "", "", "", "", "", "", "", "", 
  2.963234*^6, 102.931, 35.7, 11.232, 7.571, 8787.58, 1.8, 341.01, 7.11, 1.5, 
  52.1, 94.043, 4.2, 75.09, 0.776}, {"ARM", "Asia", "Armenia", "2020-04-12", 
  1013., 46., 27.286, 13., 0., 0.857, 341.856, 15.524, 9.208, 4.387, 0., 
  0.289, 1.01, "", "", "", "", "", "", "", "", "", "", "", "", 350., 0.118, 
  0.078, 12.8, "tests performed", "", "", "", "", "", "", "", "", "", "", 
  2.963234*^6, 102.931, 35.7, 11.232, 7.571, 8787.58, 1.8, 341.01, 7.11, 1.5, 
  52.1, 94.043, 4.2, 75.09, 0.776}, {"ARM", "Asia", "Armenia", "2020-04-13", 
  1039., 26., 29.429, 14., 1., 0.857, 350.63, 8.774, 9.931, 4.725, 0.337, 
  0.289, 1.04, "", "", "", "", "", "", "", "", "", 7631., 2.575, "", 386., 
  0.13, 0.076, 13.1, "tests performed", "", "", "", "", "", "", "", "", "", 
  "", 2.963234*^6, 102.931, 35.7, 11.232, 7.571, 8787.58, 1.8, 341.01, 7.11, 
  1.5, 52.1, 94.043, 4.2, 75.09, 0.776}, {"ARM", "Asia", "Armenia", 
  "2020-04-14", 1067., 28., 30.571, 16., 2., 1.143, 360.08, 9.449, 10.317, 
  5.4, 0.675, 0.386, 1.08, "", "", "", "", "", "", "", "", "", "", "", "", 
  476., 0.161, 0.064, 15.6, "tests performed", "", "", "", "", "", "", "", 
  "", "", "", 2.963234*^6, 102.931, 35.7, 11.232, 7.571, 8787.58, 1.8, 
  341.01, 7.11, 1.5, 52.1, 94.043, 4.2, 75.09, 0.776}, 
 {"ARM", "Asia", "Armenia", "2020-04-15", 1111., 44., 32.857, 17., 1., 1.143, 
  374.928, 14.849, 11.088, 5.737, 0.337, 0.386, 1.12, "", "", "", "", "", "", 
  "", "", "", "", "", "", 552., 0.186, 0.06, 16.8, "tests performed", "", "", 
  "", "", "", "", "", "", "", "", 2.963234*^6, 102.931, 35.7, 11.232, 7.571, 
  8787.58, 1.8, 341.01, 7.11, 1.5, 52.1, 94.043, 4.2, 75.09, 0.776}, 
 {"ARM", "Asia", "Armenia", "2020-04-16", 1159., 48., 34., 18., 1., 1.143, 
  391.127, 16.199, 11.474, 6.074, 0.337, 0.386, 1.15, "", "", "", "", "", "", 
  "", "", "", "", "", "", 627., 0.212, 0.054, 18.4, "tests performed", "", 
  "", "", "", "", "", "", "", "", "", 2.963234*^6, 102.931, 35.7, 11.232, 
  7.571, 8787.58, 1.8, 341.01, 7.11, 1.5, 52.1, 94.043, 4.2, 75.09, 0.776}, 
 {"ARM", "Asia", "Armenia", "2020-04-17", 1201., 42., 37.714, 19., 1., 1., 
  405.3, 14.174, 12.727, 6.412, 0.337, 0.337, 1.17, "", "", "", "", "", "", 
  "", "", "", "", "", "", 702., 0.237, 0.054, 18.6, "tests performed", "", 
  "", "", "", "", "", "", "", "", "", 2.963234*^6, 102.931, 35.7, 11.232, 
  7.571, 8787.58, 1.8, 341.01, 7.11, 1.5, 52.1, 94.043, 4.2, 75.09, 0.776}, 
 {"ARM", "Asia", "Armenia", "2020-04-18", 1248., 47., 40.143, 20., 1., 1., 
  421.161, 15.861, 13.547, 6.749, 0.337, 0.337, 1.2, "", "", "", "", "", "", 
  "", "", "", "", "", "", 749., 0.253, 0.054, 18.7, "tests performed", "", 
  "", "", "", "", "", "", "", "", "", 2.963234*^6, 102.931, 35.7, 11.232, 
  7.571, 8787.58, 1.8, 341.01, 7.11, 1.5, 52.1, 94.043, 4.2, 75.09, 0.776}, 
 {"ARM", "Asia", "Armenia", "2020-04-19", 1291., 43., 39.714, 20., 0., 1., 
  435.673, 14.511, 13.402, 6.749, 0., 0.337, 1.23, "", "", "", "", "", "", 
  "", "", "", 12680., 4.279, "", 795., 0.268, 0.05, 20., "tests performed", 
  "", "", "", "", "", "", "", "", "", "", 2.963234*^6, 102.931, 35.7, 11.232, 
  7.571, 8787.58, 1.8, 341.01, 7.11, 1.5, 52.1, 94.043, 4.2, 75.09, 0.776}, 
 {"ARM", "Asia", "Armenia", "2020-04-20", 1339., 48., 42.857, 22., 2., 1.143, 
  451.871, 16.199, 14.463, 7.424, 0.675, 0.386, 1.28, "", "", "", "", "", "", 
  "", "", "", "", "", "", 830., 0.28, 0.052, 19.4, "tests performed", "", "", 
  "", "", "", "", "", "", "", "", 2.963234*^6, 102.931, 35.7, 11.232, 7.571, 
  8787.58, 1.8, 341.01, 7.11, 1.5, 52.1, 94.043, 4.2, 75.09, 0.776}, 
 {"ARM", "Asia", "Armenia", "2020-04-21", 1401., 62., 47.714, 24., 2., 1.143, 
  472.794, 20.923, 16.102, 8.099, 0.675, 0.386, 1.31, "", "", "", "", "", "", 
  "", "", "", "", "", "", 819., 0.276, 0.058, 17.2, "tests performed", "", 
  "", "", "", "", "", "", "", "", "", 2.963234*^6, 102.931, 35.7, 11.232, 
  7.571, 8787.58, 1.8, 341.01, 7.11, 1.5, 52.1, 94.043, 4.2, 75.09, 0.776}, 
 {"ARM", "Asia", "Armenia", "2020-04-22", 1473., 72., 51.714, 24., 0., 1., 
  497.092, 24.298, 17.452, 8.099, 0., 0.337, 1.32, "", "", "", "", "", "", 
  "", "", "", 14966., 5.051, "", 807., 0.272, 0.064, 15.6, "tests performed", 
  "", "", "", "", "", "", "", "", "", "", 2.963234*^6, 102.931, 35.7, 11.232, 
  7.571, 8787.58, 1.8, 341.01, 7.11, 1.5, 52.1, 94.043, 4.2, 75.09, 0.776}, 
 {"ARM", "Asia", "Armenia", "2020-04-23", 1523., 50., 52., 24., 0., 0.857, 
  513.965, 16.873, 17.548, 8.099, 0., 0.289, 1.31, "", "", "", "", "", "", 
  "", "", "", "", "", "", 794., 0.268, 0.065, 15.3, "tests performed", "", 
  "", "", "", "", "", "", "", "", "", 2.963234*^6, 102.931, 35.7, 11.232, 
  7.571, 8787.58, 1.8, 341.01, 7.11, 1.5, 52.1, 94.043, 4.2, 75.09, 0.776}, 
 {"ARM", "Asia", "Armenia", "2020-04-24", 1596., 73., 56.429, 27., 3., 1.143, 
  538.601, 24.635, 19.043, 9.112, 1.012, 0.386, 1.33, "", "", "", "", "", "", 
  "", "", "", "", "", "", 780., 0.263, 0.072, 13.8, "tests performed", "", 
  "", "", "", "", "", "", "", "", "", 2.963234*^6, 102.931, 35.7, 11.232, 
  7.571, 8787.58, 1.8, 341.01, 7.11, 1.5, 52.1, 94.043, 4.2, 75.09, 0.776}, 
 {"ARM", "Asia", "Armenia", "2020-04-25", 1677., 81., 61.286, 28., 1., 1.143, 
  565.936, 27.335, 20.682, 9.449, 0.337, 0.386, 1.33, "", "", "", "", "", "", 
  "", "", "", "", "", "", 767., 0.259, 0.08, 12.5, "tests performed", "", "", 
  "", "", "", "", "", "", "", "", 2.963234*^6, 102.931, 35.7, 11.232, 7.571, 
  8787.58, 1.8, 341.01, 7.11, 1.5, 52.1, 94.043, 4.2, 75.09, 0.776}, 
 {"ARM", "Asia", "Armenia", "2020-04-26", 1746., 69., 65., 28., 0., 1.143, 
  589.221, 23.285, 21.935, 9.449, 0., 0.386, 1.33, "", "", "", "", "", "", 
  "", "", "", "", "", "", 753., 0.254, 0.086, 11.6, "tests performed", "", 
  "", "", "", "", "", "", "", "", "", 2.963234*^6, 102.931, 35.7, 11.232, 
  7.571, 8787.58, 1.8, 341.01, 7.11, 1.5, 52.1, 94.043, 4.2, 75.09, 0.776}, 
 {"ARM", "Asia", "Armenia", "2020-04-27", 1808., 62., 67., 29., 1., 1., 
  610.144, 20.923, 22.61, 9.787, 0.337, 0.337, 1.33, "", "", "", "", "", "", 
  "", "", "", "", "", "", 751., 0.253, 0.089, 11.2, "tests performed", "", 
  "", "", "", "", "", "", "", "", "", 2.963234*^6, 102.931, 35.7, 11.232, 
  7.571, 8787.58, 1.8, 341.01, 7.11, 1.5, 52.1, 94.043, 4.2, 75.09, 0.776}, 
 {"ARM", "Asia", "Armenia", "2020-04-28", 1867., 59., 66.571, 30., 1., 0.857, 
  630.055, 19.911, 22.466, 10.124, 0.337, 0.289, 1.34, "", "", "", "", "", 
  "", "", "", "", "", "", "", 748., 0.252, 0.089, 11.2, "tests performed", 
  "", "", "", "", "", "", "", "", "", "", 2.963234*^6, 102.931, 35.7, 11.232, 
  7.571, 8787.58, 1.8, 341.01, 7.11, 1.5, 52.1, 94.043, 4.2, 75.09, 0.776}, 
 {"ARM", "Asia", "Armenia", "2020-04-29", 1932., 65., 65.571, 30., 0., 0.857, 
  651.99, 21.935, 22.128, 10.124, 0., 0.289, 1.37, "", "", "", "", "", "", 
  "", "", "", 20189., 6.813, "", 746., 0.252, 0.088, 11.4, "tests performed", 
  "", "", "", "", "", "", "", "", "", "", 2.963234*^6, 102.931, 35.7, 11.232, 
  7.571, 8787.58, 1.8, 341.01, 7.11, 1.5, 52.1, 94.043, 4.2, 75.09, 0.776}, 
 {"ARM", "Asia", "Armenia", "2020-04-30", 2066., 134., 77.571, 32., 2., 
  1.143, 697.211, 45.221, 26.178, 10.799, 0.675, 0.386, 1.41, "", "", "", "", 
  "", "", "", "", "", "", "", "", 782., 0.264, 0.099, 10.1, 
  "tests performed", "", "", "", "", "", "", "", "", "", "", 2.963234*^6, 
  102.931, 35.7, 11.232, 7.571, 8787.58, 1.8, 341.01, 7.11, 1.5, 52.1, 
  94.043, 4.2, 75.09, 0.776}, {"ARM", "Asia", "Armenia", "2020-05-01", 2148., 
  82., 78.857, 33., 1., 0.857, 724.884, 27.672, 26.612, 11.136, 0.337, 0.289, 
  1.4, "", "", "", "", "", "", "", "", "", 22177., 7.484, "", 817., 0.276, 
  0.097, 10.4, "tests performed", "", "", "", "", "", "", "", "", "", "", 
  2.963234*^6, 102.931, 35.7, 11.232, 7.571, 8787.58, 1.8, 341.01, 7.11, 1.5, 
  52.1, 94.043, 4.2, 75.09, 0.776}, {"ARM", "Asia", "Armenia", "2020-05-02", 
  2273., 125., 85.143, 33., 0., 0.714, 767.067, 42.184, 28.733, 11.136, 0., 
  0.241, 1.42, "", "", "", "", "", "", "", "", 965., 23142., 7.81, 0.326, 
  848., 0.286, 0.1, 10., "tests performed", "", "", "", "", "", "", "", "", 
  "", "", 2.963234*^6, 102.931, 35.7, 11.232, 7.571, 8787.58, 1.8, 341.01, 
  7.11, 1.5, 52.1, 94.043, 4.2, 75.09, 0.776}, 
 {"ARM", "Asia", "Armenia", "2020-05-03", 2386., 113., 91.429, 35., 2., 1., 
  805.201, 38.134, 30.854, 11.811, 0.675, 0.337, 1.42, "", "", "", "", "", 
  "", "", "", 1035., 24177., 8.159, 0.349, 889., 0.3, 0.103, 9.7, 
  "tests performed", "", "", "", "", "", "", "", "", "", "", 2.963234*^6, 
  102.931, 35.7, 11.232, 7.571, 8787.58, 1.8, 341.01, 7.11, 1.5, 52.1, 
  94.043, 4.2, 75.09, 0.776}, {"ARM", "Asia", "Armenia", "2020-05-04", 2507., 
  121., 99.857, 39., 4., 1.429, 846.035, 40.834, 33.699, 13.161, 1.35, 0.482, 
  1.41, "", "", "", "", "", "", "", "", 765., 24942., 8.417, 0.258, 892., 
  0.301, 0.112, 8.9, "tests performed", "", "", "", "", "", "", "", "", "", 
  "", 2.963234*^6, 102.931, 35.7, 11.232, 7.571, 8787.58, 1.8, 341.01, 7.11, 
  1.5, 52.1, 94.043, 4.2, 75.09, 0.776}, {"ARM", "Asia", "Armenia", 
  "2020-05-05", 2619., 112., 107.429, 40., 1., 1.429, 883.832, 37.797, 
  36.254, 13.499, 0.337, 0.482, 1.39, "", "", "", "", "", "", "", "", 904., 
  25846., 8.722, 0.305, 915., 0.309, 0.117, 8.5, "tests performed", "", "", 
  "", "", "", "", "", "", "", "", 2.963234*^6, 102.931, 35.7, 11.232, 7.571, 
  8787.58, 1.8, 341.01, 7.11, 1.5, 52.1, 94.043, 4.2, 75.09, 0.776}, 
 {"ARM", "Asia", "Armenia", "2020-05-06", 2782., 163., 121.429, 40., 0., 
  1.429, 938.839, 55.007, 40.978, 13.499, 0., 0.482, 1.37, "", "", "", "", 
  "", "", "", "", 1083., 26929., 9.088, 0.365, 963., 0.325, 0.126, 7.9, 
  "tests performed", "", "", "", "", "", "", "", "", "", "", 2.963234*^6, 
  102.931, 35.7, 11.232, 7.571, 8787.58, 1.8, 341.01, 7.11, 1.5, 52.1, 
  94.043, 4.2, 75.09, 0.776}, {"ARM", "Asia", "Armenia", "2020-05-07", 2884., 
  102., 116.857, 42., 2., 1.429, 973.261, 34.422, 39.436, 14.174, 0.675, 
  0.482, 1.33, "", "", "", "", "", "", "", "", 1088., 28017., 9.455, 0.367, 
  976., 0.329, 0.12, 8.4, "tests performed", "", "", "", "", "", "", "", "", 
  "", "", 2.963234*^6, 102.931, 35.7, 11.232, 7.571, 8787.58, 1.8, 341.01, 
  7.11, 1.5, 52.1, 94.043, 4.2, 75.09, 0.776}, 
 {"ARM", "Asia", "Armenia", "2020-05-08", 3029., 145., 125.857, 43., 1., 
  1.429, 1022.194, 48.933, 42.473, 14.511, 0.337, 0.482, 1.32, "", "", "", 
  "", "", "", "", "", "", "", "", "", 1004., 0.339, 0.125, 8., 
  "tests performed", "", "", "", "", "", "", "", "", "", "", 2.963234*^6, 
  102.931, 35.7, 11.232, 7.571, 8787.58, 1.8, 341.01, 7.11, 1.5, 52.1, 
  94.043, 4.2, 75.09, 0.776}, {"ARM", "Asia", "Armenia", "2020-05-09", 3175., 
  146., 128.857, 44., 1., 1.571, 1071.464, 49.27, 43.485, 14.849, 0.337, 
  0.53, 1.31, "", "", "", "", "", "", "", "", "", 30397., 10.258, "", 1036., 
  0.35, 0.124, 8., "tests performed", "", "", "", "", "", "", "", "", "", "", 
  2.963234*^6, 102.931, 35.7, 11.232, 7.571, 8787.58, 1.8, 341.01, 7.11, 1.5, 
  52.1, 94.043, 4.2, 75.09, 0.776}, {"ARM", "Asia", "Armenia", "2020-05-10", 
  3313., 138., 132.429, 45., 1., 1.429, 1118.035, 46.571, 44.691, 15.186, 
  0.337, 0.482, 1.3, "", "", "", "", "", "", "", "", 1193., 31590., 10.661, 
  0.403, 1059., 0.357, 0.125, 8., "tests performed", "", "", "", "", "", "", 
  "", "", "", "", 2.963234*^6, 102.931, 35.7, 11.232, 7.571, 8787.58, 1.8, 
  341.01, 7.11, 1.5, 52.1, 94.043, 4.2, 75.09, 0.776}, 
 {"ARM", "Asia", "Armenia", "2020-05-11", 3392., 79., 126.429, 46., 1., 1., 
  1144.695, 26.66, 42.666, 15.524, 0.337, 0.337, 1.3, "", "", "", "", "", "", 
  "", "", 971., 32561., 10.988, 0.328, 1088., 0.367, 0.116, 8.6, 
  "tests performed", "", "", "", "", "", "", "", "", "", "", 2.963234*^6, 
  102.931, 35.7, 11.232, 7.571, 8787.58, 1.8, 341.01, 7.11, 1.5, 52.1, 
  94.043, 4.2, 75.09, 0.776}, {"ARM", "Asia", "Armenia", "2020-05-12", 3538., 
  146., 131.286, 47., 1., 1., 1193.966, 49.27, 44.305, 15.861, 0.337, 0.337, 
  1.33, "", "", "", "", "", "", "", "", 752., 33313., 11.242, 0.254, 1067., 
  0.36, 0.123, 8.1, "tests performed", "", "", "", "", "", "", "", "", "", 
  "", 2.963234*^6, 102.931, 35.7, 11.232, 7.571, 8787.58, 1.8, 341.01, 7.11, 
  1.5, 52.1, 94.043, 4.2, 75.09, 0.776}, {"ARM", "Asia", "Armenia", 
  "2020-05-13", 3718., 180., 133.714, 48., 1., 1.143, 1254.71, 60.744, 
  45.124, 16.199, 0.337, 0.386, 1.35, "", "", "", "", "", "", "", "", 1453., 
  34766., 11.732, 0.49, 1120., 0.378, 0.119, 8.4, "tests performed", "", "", 
  "", "", "", "", "", "", "", "", 2.963234*^6, 102.931, 35.7, 11.232, 7.571, 
  8787.58, 1.8, 341.01, 7.11, 1.5, 52.1, 94.043, 4.2, 75.09, 0.776}, 
 {"ARM", "Asia", "Armenia", "2020-05-14", 3860., 142., 139.429, 49., 1., 1., 
  1302.631, 47.921, 47.053, 16.536, 0.337, 0.337, 1.36, "", "", "", "", "", 
  "", "", "", 1250., 36016., 12.154, 0.422, 1143., 0.386, 0.122, 8.2, 
  "tests performed", "", "", "", "", "", "", "", "", "", "", 2.963234*^6, 
  102.931, 35.7, 11.232, 7.571, 8787.58, 1.8, 341.01, 7.11, 1.5, 52.1, 
  94.043, 4.2, 75.09, 0.776}, {"ARM", "Asia", "Armenia", "2020-05-15", 4044., 
  184., 145., 52., 3., 1.286, 1364.725, 62.094, 48.933, 17.548, 1.012, 0.434, 
  1.4, "", "", "", "", "", "", "", "", 1460., 37476., 12.647, 0.493, 1181., 
  0.399, 0.123, 8.1, "tests performed", "", "", "", "", "", "", "", "", "", 
  "", 2.963234*^6, 102.931, 35.7, 11.232, 7.571, 8787.58, 1.8, 341.01, 7.11, 
  1.5, 52.1, 94.043, 4.2, 75.09, 0.776}, {"ARM", "Asia", "Armenia", 
  "2020-05-16", 4283., 239., 158.286, 55., 3., 1.571, 1445.38, 80.655, 
  53.417, 18.561, 1.012, 0.53, 1.44, "", "", "", "", "", "", "", "", 1529., 
  39005., 13.163, 0.516, 1230., 0.415, 0.129, 7.8, "tests performed", "", "", 
  "", "", "", "", "", "", "", "", 2.963234*^6, 102.931, 35.7, 11.232, 7.571, 
  8787.58, 1.8, 341.01, 7.11, 1.5, 52.1, 94.043, 4.2, 75.09, 0.776}, 
 {"ARM", "Asia", "Armenia", "2020-05-17", 4472., 189., 165.571, 60., 5., 
  2.143, 1509.162, 63.782, 55.875, 20.248, 1.687, 0.723, 1.46, "", "", "", 
  "", "", "", "", "", 1225., 40230., 13.576, 0.413, 1234., 0.416, 0.134, 7.5, 
  "tests performed", "", "", "", "", "", "", "", "", "", "", 2.963234*^6, 
  102.931, 35.7, 11.232, 7.571, 8787.58, 1.8, 341.01, 7.11, 1.5, 52.1, 
  94.043, 4.2, 75.09, 0.776}, {"ARM", "Asia", "Armenia", "2020-05-18", 4823., 
  351., 204.429, 61., 1., 2.143, 1627.614, 118.452, 68.988, 20.586, 0.337, 
  0.723, 1.5, "", "", "", "", "", "", "", "", 1620., 41850., 14.123, 0.547, 
  1327., 0.448, 0.154, 6.5, "tests performed", "", "", "", "", "", "", "", 
  "", "", "", 2.963234*^6, 102.931, 35.7, 11.232, 7.571, 8787.58, 1.8, 
  341.01, 7.11, 1.5, 52.1, 94.043, 4.2, 75.09, 0.776}, 
 {"ARM", "Asia", "Armenia", "2020-05-19", 5041., 218., 214.714, 64., 3., 
  2.429, 1701.182, 73.568, 72.459, 21.598, 1.012, 0.82, 1.47, "", "", "", "", 
  "", "", "", "", 1191., 43041., 14.525, 0.402, 1390., 0.469, 0.154, 6.5, 
  "tests performed", "", "", "", "", "", "", "", "", "", "", 2.963234*^6, 
  102.931, 35.7, 11.232, 7.571, 8787.58, 1.8, 341.01, 7.11, 1.5, 52.1, 
  94.043, 4.2, 75.09, 0.776}, {"ARM", "Asia", "Armenia", "2020-05-20", 5271., 
  230., 221.857, 67., 3., 2.714, 1778.8, 77.618, 74.87, 22.61, 1.012, 0.916, 
  1.45, "", "", "", "", "", "", "", "", 1030., 44071., 14.873, 0.348, 1329., 
  0.448, 0.167, 6., "tests performed", "", "", "", "", "", "", "", "", "", 
  "", 2.963234*^6, 102.931, 35.7, 11.232, 7.571, 8787.58, 1.8, 341.01, 7.11, 
  1.5, 52.1, 94.043, 4.2, 75.09, 0.776}, {"ARM", "Asia", "Armenia", 
  "2020-05-21", 5606., 335., 249.429, 70., 3., 3., 1891.852, 113.052, 84.174, 
  23.623, 1.012, 1.012, 1.45, "", "", "", "", "", "", "", "", "", "", "", "", 
  1389., 0.469, 0.18, 5.6, "tests performed", "", "", "", "", "", "", "", "", 
  "", "", 2.963234*^6, 102.931, 35.7, 11.232, 7.571, 8787.58, 1.8, 341.01, 
  7.11, 1.5, 52.1, 94.043, 4.2, 75.09, 0.776}, 
 {"ARM", "Asia", "Armenia", "2020-05-22", 5928., 322., 269.143, 74., 4., 
  3.143, 2000.517, 108.665, 90.827, 24.973, 1.35, 1.061, 1.44, "", "", "", 
  "", "", "", "", "", "", "", "", "", 1419., 0.479, 0.19, 5.3, 
  "tests performed", "", "", "", "", "", "", "", "", "", "", 2.963234*^6, 
  102.931, 35.7, 11.232, 7.571, 8787.58, 1.8, 341.01, 7.11, 1.5, 52.1, 
  94.043, 4.2, 75.09, 0.776}, {"ARM", "Asia", "Armenia", "2020-05-23", 6302., 
  374., 288.429, 77., 3., 3.143, 2126.73, 126.213, 97.336, 25.985, 1.012, 
  1.061, 1.44, "", "", "", "", "", "", "", "", "", 49080., 16.563, "", 1439., 
  0.486, 0.2, 5., "tests performed", "", "", "", "", "", "", "", "", "", "", 
  2.963234*^6, 102.931, 35.7, 11.232, 7.571, 8787.58, 1.8, 341.01, 7.11, 1.5, 
  52.1, 94.043, 4.2, 75.09, 0.776}, {"ARM", "Asia", "Armenia", "2020-05-24", 
  6661., 359., 312.714, 81., 4., 3., 2247.882, 121.151, 105.531, 27.335, 
  1.35, 1.012, 1.42, "", "", "", "", "", "", "", "", "", "", "", "", 1430., 
  0.483, 0.219, 4.6, "tests performed", "", "", "", "", "", "", "", "", "", 
  "", 2.963234*^6, 102.931, 35.7, 11.232, 7.571, 8787.58, 1.8, 341.01, 7.11, 
  1.5, 52.1, 94.043, 4.2, 75.09, 0.776}, {"ARM", "Asia", "Armenia", 
  "2020-05-25", 7113., 452., 327.143, 87., 6., 3.714, 2400.418, 152.536, 
  110.401, 29.36, 2.025, 1.253, 1.4, "", "", "", "", "", "", "", "", "", "", 
  "", "", 1364., 0.46, 0.24, 4.2, "tests performed", "", "", "", "", "", "", 
  "", "", "", "", 2.963234*^6, 102.931, 35.7, 11.232, 7.571, 8787.58, 1.8, 
  341.01, 7.11, 1.5, 52.1, 94.043, 4.2, 75.09, 0.776}, 
 {"ARM", "Asia", "Armenia", "2020-05-26", 7402., 289., 337.286, 91., 4., 
  3.857, 2497.947, 97.529, 113.824, 30.71, 1.35, 1.302, 1.36, "", "", "", "", 
  "", "", "", "", "", 52554., 17.735, "", 1359., 0.459, 0.248, 4., 
  "tests performed", "", "", "", "", "", "", "", "", "", "", 2.963234*^6, 
  102.931, 35.7, 11.232, 7.571, 8787.58, 1.8, 341.01, 7.11, 1.5, 52.1, 
  94.043, 4.2, 75.09, 0.776}, {"ARM", "Asia", "Armenia", "2020-05-27", 7774., 
  372., 357.571, 98., 7., 4.429, 2623.485, 125.539, 120.669, 33.072, 2.362, 
  1.495, 1.32, "", "", "", "", "", "", "", "", 1124., 53678., 18.115, 0.379, 
  1372., 0.463, 0.261, 3.8, "tests performed", "", "", "", "", "", "", "", 
  "", "", "", 2.963234*^6, 102.931, 35.7, 11.232, 7.571, 8787.58, 1.8, 
  341.01, 7.11, 1.5, 52.1, 94.043, 4.2, 75.09, 0.776}, 
 {"ARM", "Asia", "Armenia", "2020-05-28", 8216., 442., 372.857, 113., 15., 
  6.143, 2772.646, 149.161, 125.828, 38.134, 5.062, 2.073, 1.29, "", "", "", 
  "", "", "", "", "", 1253., 54931., 18.538, 0.423, 1313., 0.443, 0.284, 3.5, 
  "tests performed", "", "", "", "", "", "", "", "", "", "", 2.963234*^6, 
  102.931, 35.7, 11.232, 7.571, 8787.58, 1.8, 341.01, 7.11, 1.5, 52.1, 
  94.043, 4.2, 75.09, 0.776}, {"ARM", "Asia", "Armenia", "2020-05-29", 8676., 
  460., 392.571, 120., 7., 6.571, 2927.882, 155.236, 132.481, 40.496, 2.362, 
  2.218, 1.26, "", "", "", "", "", "", "", "", "", "", "", "", 1270., 0.429, 
  0.309, 3.2, "tests performed", "", "", "", "", "", "", "", "", "", "", 
  2.963234*^6, 102.931, 35.7, 11.232, 7.571, 8787.58, 1.8, 341.01, 7.11, 1.5, 
  52.1, 94.043, 4.2, 75.09, 0.776}, {"ARM", "Asia", "Armenia", "2020-05-30", 
  8927., 251., 375., 127., 7., 7.143, 3012.587, 84.705, 126.551, 42.859, 
  2.362, 2.41, 1.23, "", "", "", "", "", "", "", "", "", "", "", "", 1227., 
  0.414, 0.306, 3.3, "tests performed", "", "", "", "", "", "", "", "", "", 
  "", 2.963234*^6, 102.931, 35.7, 11.232, 7.571, 8787.58, 1.8, 341.01, 7.11, 
  1.5, 52.1, 94.043, 4.2, 75.09, 0.776}, {"ARM", "Asia", "Armenia", 
  "2020-05-31", 9282., 355., 374.429, 131., 4., 7.143, 3132.388, 119.802, 
  126.358, 44.208, 1.35, 2.41, 1.23, "", "", "", "", "", "", "", "", "", "", 
  "", "", 1258., 0.425, 0.298, 3.4, "tests performed", "", "", "", "", "", 
  "", "", "", "", "", 2.963234*^6, 102.931, 35.7, 11.232, 7.571, 8787.58, 
  1.8, 341.01, 7.11, 1.5, 52.1, 94.043, 4.2, 75.09, 0.776}, 
 {"ARM", "Asia", "Armenia", "2020-06-01", 9492., 210., 339.857, 139., 8., 
  7.429, 3203.257, 70.869, 114.691, 46.908, 2.7, 2.507, 1.25, "", "", "", "", 
  "", "", "", "", "", "", "", "", 1288., 0.435, 0.264, 3.8, 
  "tests performed", "", "", "", "", "", "", "", "", "", "", 2.963234*^6, 
  102.931, 35.7, 11.232, 7.571, 8787.58, 1.8, 341.01, 7.11, 1.5, 52.1, 
  94.043, 4.2, 75.09, 0.776}, {"ARM", "Asia", "Armenia", "2020-06-02", 
  10009., 517., 372.429, 158., 19., 9.571, 3377.729, 174.472, 125.683, 53.32, 
  6.412, 3.23, 1.3, "", "", "", "", "", "", "", "", "", "", "", "", 1318., 
  0.445, 0.283, 3.5, "tests performed", "", "", "", "", "", "", "", "", "", 
  "", 2.963234*^6, 102.931, 35.7, 11.232, 7.571, 8787.58, 1.8, 341.01, 7.11, 
  1.5, 52.1, 94.043, 4.2, 75.09, 0.776}, {"ARM", "Asia", "Armenia", 
  "2020-06-03", 10524., 515., 392.857, 170., 12., 10.286, 3551.525, 173.797, 
  132.577, 57.37, 4.05, 3.471, 1.31, "", "", "", "", "", "", "", "", "", "", 
  "", "", 1353., 0.457, 0.29, 3.4, "tests performed", "", "", "", "", "", "", 
  "", "", "", "", 2.963234*^6, 102.931, 35.7, 11.232, 7.571, 8787.58, 1.8, 
  341.01, 7.11, 1.5, 52.1, 94.043, 4.2, 75.09, 0.776}, 
 {"ARM", "Asia", "Armenia", "2020-06-04", 11221., 697., 429.286, 176., 6., 
  9., 3786.741, 235.216, 144.871, 59.395, 2.025, 3.037, 1.31, "", "", "", "", 
  "", "", "", "", "", "", "", "", 1370., 0.462, 0.313, 3.2, 
  "tests performed", "", "", "", "", "", "", "", "", "", "", 2.963234*^6, 
  102.931, 35.7, 11.232, 7.571, 8787.58, 1.8, 341.01, 7.11, 1.5, 52.1, 
  94.043, 4.2, 75.09, 0.776}, {"ARM", "Asia", "Armenia", "2020-06-05", 
  11817., 596., 448.714, 183., 7., 9., 3987.873, 201.132, 151.427, 61.757, 
  2.362, 3.037, 1.28, "", "", "", "", "", "", "", "", "", "", "", "", 1370., 
  0.462, 0.328, 3.1, "tests performed", "", "", "", "", "", "", "", "", "", 
  "", 2.963234*^6, 102.931, 35.7, 11.232, 7.571, 8787.58, 1.8, 341.01, 7.11, 
  1.5, 52.1, 94.043, 4.2, 75.09, 0.776}, {"ARM", "Asia", "Armenia", 
  "2020-06-06", 12364., 547., 491., 190., 7., 9., 4172.468, 184.596, 165.697, 
  64.119, 2.362, 3.037, 1.25, "", "", "", "", "", "", "", "", "", "", "", "", 
  1370., 0.462, 0.358, 2.8, "tests performed", "", "", "", "", "", "", "", 
  "", "", "", 2.963234*^6, 102.931, 35.7, 11.232, 7.571, 8787.58, 1.8, 
  341.01, 7.11, 1.5, 52.1, 94.043, 4.2, 75.09, 0.776}, 
 {"ARM", "Asia", "Armenia", "2020-06-07", 13130., 766., 549.714, 200., 10., 
  9.857, 4430.97, 258.501, 185.512, 67.494, 3.375, 3.326, 1.22, "", "", "", 
  "", "", "", "", "", "", "", "", "", 1370., 0.462, 0.401, 2.5, 
  "tests performed", "", "", "", "", "", "", "", "", "", "", 2.963234*^6, 
  102.931, 35.7, 11.232, 7.571, 8787.58, 1.8, 341.01, 7.11, 1.5, 52.1, 
  94.043, 4.2, 75.09, 0.776}, {"ARM", "Asia", "Armenia", "2020-06-08", 
  13325., 195., 547.571, 211., 11., 10.286, 4496.776, 65.806, 184.788, 
  71.206, 3.712, 3.471, 1.16, "", "", "", "", "", "", "", "", "", 70000., 
  23.623, "", 1370., 0.462, 0.4, 2.5, "tests performed", "", "", "", "", "", 
  "", "", "", "", "", 2.963234*^6, 102.931, 35.7, 11.232, 7.571, 8787.58, 
  1.8, 341.01, 7.11, 1.5, 52.1, 94.043, 4.2, 75.09, 0.776}, 
 {"ARM", "Asia", "Armenia", "2020-06-09", 13675., 350., 523.714, 217., 6., 
  8.429, 4614.89, 118.114, 176.737, 73.231, 2.025, 2.844, 1.14, "", "", "", 
  "", "", "", "", "", "", "", "", "", 1400., 0.472, 0.374, 2.7, 
  "tests performed", "", "", "", "", "", "", "", "", "", "", 2.963234*^6, 
  102.931, 35.7, 11.232, 7.571, 8787.58, 1.8, 341.01, 7.11, 1.5, 52.1, 
  94.043, 4.2, 75.09, 0.776}, {"ARM", "Asia", "Armenia", "2020-06-10", 
  14103., 428., 511.286, 227., 10., 8.143, 4759.327, 144.437, 172.543, 
  76.605, 3.375, 2.748, 1.13, "", "", "", "", "", "", "", "", "", 73156., 
  24.688, "", 1429., 0.482, 0.358, 2.8, "tests performed", "", "", "", "", 
  "", "", "", "", "", "", 2.963234*^6, 102.931, 35.7, 11.232, 7.571, 8787.58, 
  1.8, 341.01, 7.11, 1.5, 52.1, 94.043, 4.2, 75.09, 0.776}, 
 {"ARM", "Asia", "Armenia", "2020-06-11", 14669., 566., 492.571, 245., 18., 
  9.857, 4950.335, 191.008, 166.228, 82.68, 6.074, 3.326, 1.13, "", "", "", 
  "", "", "", "", "", "", "", "", "", 1566., 0.528, 0.315, 3.2, 
  "tests performed", "", "", "", "", "", "", "", "", "", "", 2.963234*^6, 
  102.931, 35.7, 11.232, 7.571, 8787.58, 1.8, 341.01, 7.11, 1.5, 52.1, 
  94.043, 4.2, 75.09, 0.776}, {"ARM", "Asia", "Armenia", "2020-06-12", 
  15281., 612., 494.857, 258., 13., 10.714, 5156.866, 206.531, 166.999, 
  87.067, 4.387, 3.616, 1.14, "", "", "", "", "", "", "", "", "", "", "", "", 
  1702., 0.574, 0.291, 3.4, "tests performed", "", "", "", "", "", "", "", 
  "", "", "", 2.963234*^6, 102.931, 35.7, 11.232, 7.571, 8787.58, 1.8, 
  341.01, 7.11, 1.5, 52.1, 94.043, 4.2, 75.09, 0.776}, 
 {"ARM", "Asia", "Armenia", "2020-06-13", 16004., 723., 520., 264., 6., 
  10.571, 5400.856, 243.99, 175.484, 89.092, 2.025, 3.568, 1.15, "", "", "", 
  "", "", "", "", "", "", 80130., 27.041, "", 1839., 0.621, 0.283, 3.5, 
  "tests performed", "", "", "", "", "", "", "", "", "", "", 2.963234*^6, 
  102.931, 35.7, 11.232, 7.571, 8787.58, 1.8, 341.01, 7.11, 1.5, 52.1, 
  94.043, 4.2, 75.09, 0.776}, {"ARM", "Asia", "Armenia", "2020-06-14", 
  16667., 663., 505.286, 269., 5., 9.857, 5624.598, 223.742, 170.518, 90.779, 
  1.687, 3.326, 1.13, "", "", "", "", "", "", "", "", "", "", "", "", 1924., 
  0.649, 0.263, 3.8, "tests performed", "", "", "", "", "", "", "", "", "", 
  "", 2.963234*^6, 102.931, 35.7, 11.232, 7.571, 8787.58, 1.8, 341.01, 7.11, 
  1.5, 52.1, 94.043, 4.2, 75.09, 0.776}, {"ARM", "Asia", "Armenia", 
  "2020-06-15", 17064., 397., 534.143, 285., 16., 10.571, 5758.573, 133.975, 
  180.257, 96.179, 5.4, 3.568, 1.11, "", "", "", "", "", "", "", "", "", "", 
  "", "", 2010., 0.678, 0.266, 3.8, "tests performed", "", "", "", "", "", 
  "", "", "", "", "", 2.963234*^6, 102.931, 35.7, 11.232, 7.571, 8787.58, 
  1.8, 341.01, 7.11, 1.5, 52.1, 94.043, 4.2, 75.09, 0.776}, 
 {"ARM", "Asia", "Armenia", "2020-06-16", 17489., 425., 544.857, 293., 8., 
  10.857, 5901.998, 143.424, 183.872, 98.878, 2.7, 3.664, 1.08, "", "", "", 
  "", "", "", "", "", "", "", "", "", 2066., 0.697, 0.264, 3.8, 
  "tests performed", "", "", "", "", "", "", "", "", "", "", 2.963234*^6, 
  102.931, 35.7, 11.232, 7.571, 8787.58, 1.8, 341.01, 7.11, 1.5, 52.1, 
  94.043, 4.2, 75.09, 0.776}, {"ARM", "Asia", "Armenia", "2020-06-17", 
  18033., 544., 561.429, 302., 9., 10.714, 6085.581, 183.583, 189.465, 
  101.916, 3.037, 3.616, 1.07, "", "", "", "", "", "", "", "", "", "", "", 
  "", 2121., 0.716, 0.265, 3.8, "tests performed", "", "", "", "", "", "", 
  "", "", "", "", 2.963234*^6, 102.931, 35.7, 11.232, 7.571, 8787.58, 1.8, 
  341.01, 7.11, 1.5, 52.1, 94.043, 4.2, 75.09, 0.776}, 
 {"ARM", "Asia", "Armenia", "2020-06-18", 18698., 665., 575.571, 309., 7., 
  9.143, 6309.998, 224.417, 194.238, 104.278, 2.362, 3.085, 1.05, "", "", "", 
  "", "", "", "", "", "", "", "", "", 2070., 0.699, 0.278, 3.6, 
  "tests performed", "", "", "", "", "", "", "", "", "", "", 2.963234*^6, 
  102.931, 35.7, 11.232, 7.571, 8787.58, 1.8, 341.01, 7.11, 1.5, 52.1, 
  94.043, 4.2, 75.09, 0.776}, {"ARM", "Asia", "Armenia", "2020-06-19", 
  19157., 459., 553.714, 319., 10., 8.714, 6464.896, 154.898, 186.861, 
  107.653, 3.375, 2.941, 1.04, "", "", "", "", "", "", "", "", "", 91943., 
  31.028, "", 2020., 0.682, 0.274, 3.6, "tests performed", "", "", "", "", 
  "", "", "", "", "", "", 2.963234*^6, 102.931, 35.7, 11.232, 7.571, 8787.58, 
  1.8, 341.01, 7.11, 1.5, 52.1, 94.043, 4.2, 75.09, 0.776}, 
 {"ARM", "Asia", "Armenia", "2020-06-20", 19708., 551., 529.143, 332., 13., 
  9.714, 6650.842, 185.945, 178.569, 112.04, 4.387, 3.278, 1.04, "", "", "", 
  "", "", "", "", "", "", "", "", "", 1921., 0.648, 0.275, 3.6, 
  "tests performed", "", "", "", "", "", "", "", "", "", "", 2.963234*^6, 
  102.931, 35.7, 11.232, 7.571, 8787.58, 1.8, 341.01, 7.11, 1.5, 52.1, 
  94.043, 4.2, 75.09, 0.776}, {"ARM", "Asia", "Armenia", "2020-06-21", 
  20268., 560., 514.429, 350., 18., 11.571, 6839.824, 188.983, 173.604, 
  118.114, 6.074, 3.905, 1.05, "", "", "", "", "", "", "", "", "", "", "", 
  "", 1873., 0.632, 0.275, 3.6, "tests performed", "", "", "", "", "", "", 
  "", "", "", "", 2.963234*^6, 102.931, 35.7, 11.232, 7.571, 8787.58, 1.8, 
  341.01, 7.11, 1.5, 52.1, 94.043, 4.2, 75.09, 0.776}, 
 {"ARM", "Asia", "Armenia", "2020-06-22", 20588., 320., 503.429, 360., 10., 
  10.714, 6947.814, 107.99, 169.892, 121.489, 3.375, 3.616, 1.06, "", "", "", 
  "", "", "", "", "", "", 96843., 32.682, "", 1825., 0.616, 0.276, 3.6, 
  "tests performed", "", "", "", "", "", "", "", "", "", "", 2.963234*^6, 
  102.931, 35.7, 11.232, 7.571, 8787.58, 1.8, 341.01, 7.11, 1.5, 52.1, 
  94.043, 4.2, 75.09, 0.776}, {"ARM", "Asia", "Armenia", "2020-06-23", 
  21006., 418., 502.429, 372., 12., 11.286, 7088.877, 141.062, 169.554, 
  125.539, 4.05, 3.809, 1.08, "", "", "", "", "", "", "", "", "", "", "", "", 
  1837., 0.62, 0.274, 3.7, "tests performed", "", "", "", "", "", "", "", "", 
  "", "", 2.963234*^6, 102.931, 35.7, 11.232, 7.571, 8787.58, 1.8, 341.01, 
  7.11, 1.5, 52.1, 94.043, 4.2, 75.09, 0.776}, 
 {"ARM", "Asia", "Armenia", "2020-06-24", 21717., 711., 526.286, 386., 14., 
  12., 7328.817, 239.941, 177.605, 130.263, 4.725, 4.05, 1.1, "", "", "", "", 
  "", "", "", "", "", "", "", "", 1850., 0.624, 0.284, 3.5, 
  "tests performed", "", "", "", "", "", "", "", "", "", "", 2.963234*^6, 
  102.931, 35.7, 11.232, 7.571, 8787.58, 1.8, 341.01, 7.11, 1.5, 52.1, 
  94.043, 4.2, 75.09, 0.776}, {"ARM", "Asia", "Armenia", "2020-06-25", 
  22488., 771., 541.429, 397., 11., 12.571, 7589.006, 260.189, 182.715, 
  133.975, 3.712, 4.242, 1.11, "", "", "", "", "", "", "", "", "", "", "", 
  "", 1862., 0.628, 0.291, 3.4, "tests performed", "", "", "", "", "", "", 
  "", "", "", "", 2.963234*^6, 102.931, 35.7, 11.232, 7.571, 8787.58, 1.8, 
  341.01, 7.11, 1.5, 52.1, 94.043, 4.2, 75.09, 0.776}, 
 {"ARM", "Asia", "Armenia", "2020-06-26", 23247., 759., 584.286, 410., 13., 
  13., 7845.145, 256.139, 197.178, 138.362, 4.387, 4.387, 1.1, "", "", "", 
  "", "", "", "", "", "", "", "", "", 1874., 0.632, 0.312, 3.2, 
  "tests performed", "", "", "", "", "", "", "", "", "", "", 2.963234*^6, 
  102.931, 35.7, 11.232, 7.571, 8787.58, 1.8, 341.01, 7.11, 1.5, 52.1, 
  94.043, 4.2, 75.09, 0.776}, {"ARM", "Asia", "Armenia", "2020-06-27", 
  23909., 662., 600.143, 421., 11., 12.714, 8068.549, 223.405, 202.53, 
  142.075, 3.712, 4.291, 1.08, "", "", "", "", "", "", "", "", "", "", "", 
  "", 1935., 0.653, 0.31, 3.2, "tests performed", "", "", "", "", "", "", "", 
  "", "", "", 2.963234*^6, 102.931, 35.7, 11.232, 7.571, 8787.58, 1.8, 
  341.01, 7.11, 1.5, 52.1, 94.043, 4.2, 75.09, 0.776}, 
 {"ARM", "Asia", "Armenia", "2020-06-28", 24645., 736., 625.286, 426., 5., 
  10.857, 8316.927, 248.377, 211.015, 143.762, 1.687, 3.664, 1.06, "", "", 
  "", "", "", "", "", "", "", 109173., 36.843, "", 1995., 0.673, 0.313, 3.2, 
  "tests performed", "", "", "", "", "", "", "", "", "", "", 2.963234*^6, 
  102.931, 35.7, 11.232, 7.571, 8787.58, 1.8, 341.01, 7.11, 1.5, 52.1, 
  94.043, 4.2, 75.09, 0.776}, {"ARM", "Asia", "Armenia", "2020-06-29", 
  25127., 482., 648.429, 433., 7., 10.429, 8479.587, 162.66, 218.825, 
  146.124, 2.362, 3.519, 1.04, "", "", "", "", "", "", "", "", 1398., 
  110571., 37.314, 0.472, 1961., 0.662, 0.331, 3., "tests performed", "", "", 
  "", "", "", "", "", "", "", "", 2.963234*^6, 102.931, 35.7, 11.232, 7.571, 
  8787.58, 1.8, 341.01, 7.11, 1.5, 52.1, 94.043, 4.2, 75.09, 0.776}, 
 {"ARM", "Asia", "Armenia", "2020-06-30", 25542., 415., 648., 443., 10., 
  10.143, 8619.637, 140.05, 218.68, 149.499, 3.375, 3.423, 1.01, "", "", "", 
  "", "", "", "", "", "", "", "", "", 1944., 0.656, 0.333, 3., 
  "tests performed", "", "", "", "", "", "", "", "", "", "", 2.963234*^6, 
  102.931, 35.7, 11.232, 7.571, 8787.58, 1.8, 341.01, 7.11, 1.5, 52.1, 
  94.043, 4.2, 75.09, 0.776}, {"ARM", "Asia", "Armenia", "2020-07-01", 
  26065., 523., 621.143, 453., 10., 9.571, 8796.133, 176.496, 209.617, 
  152.874, 3.375, 3.23, 0.98, "", "", "", "", "", "", "", "", "", "", "", "", 
  1927., 0.65, 0.322, 3.1, "tests performed", "", "", "", "", "", "", "", "", 
  "", "", 2.963234*^6, 102.931, 35.7, 11.232, 7.571, 8787.58, 1.8, 341.01, 
  7.11, 1.5, 52.1, 94.043, 4.2, 75.09, 0.776}, 
 {"ARM", "Asia", "Armenia", "2020-07-02", 26658., 593., 595.714, 459., 6., 
  8.857, 8996.252, 200.119, 201.035, 154.898, 2.025, 2.989, 0.97, "", "", "", 
  "", "", "", "", "", "", "", "", "", 1910., 0.645, 0.312, 3.2, 
  "tests performed", "", "", "", "", "", "", "", "", "", "", 2.963234*^6, 
  102.931, 35.7, 11.232, 7.571, 8787.58, 1.8, 341.01, 7.11, 1.5, 52.1, 
  94.043, 4.2, 75.09, 0.776}, {"ARM", "Asia", "Armenia", "2020-07-03", 
  27320., 662., 581.857, 469., 10., 8.429, 9219.657, 223.405, 196.359, 
  158.273, 3.375, 2.844, 0.97, "", "", "", "", "", "", "", "", "", "", "", 
  "", 1892., 0.638, 0.308, 3.3, "tests performed", "", "", "", "", "", "", 
  "", "", "", "", 2.963234*^6, 102.931, 35.7, 11.232, 7.571, 8787.58, 1.8, 
  341.01, 7.11, 1.5, 52.1, 94.043, 4.2, 75.09, 0.776}, 
 {"ARM", "Asia", "Armenia", "2020-07-04", 27900., 580., 570.143, 477., 8., 
  8., 9415.389, 195.732, 192.406, 160.973, 2.7, 2.7, 0.96, "", "", "", "", 
  "", "", "", "", "", 120245., 40.579, "", 1875., 0.633, 0.304, 3.3, 
  "tests performed", "", "", "", "", "", "", "", "", "", "", 2.963234*^6, 
  102.931, 35.7, 11.232, 7.571, 8787.58, 1.8, 341.01, 7.11, 1.5, 52.1, 
  94.043, 4.2, 75.09, 0.776}, {"ARM", "Asia", "Armenia", "2020-07-05", 
  28606., 706., 565.857, 484., 7., 8.286, 9653.642, 238.253, 190.959, 
  163.335, 2.362, 2.796, 0.96, "", "", "", "", "", "", "", "", "", "", "", 
  "", 1829., 0.617, 0.309, 3.2, "tests performed", "", "", "", "", "", "", 
  "", "", "", "", 2.963234*^6, 102.931, 35.7, 11.232, 7.571, 8787.58, 1.8, 
  341.01, 7.11, 1.5, 52.1, 94.043, 4.2, 75.09, 0.776}, 
 {"ARM", "Asia", "Armenia", "2020-07-06", 28936., 330., 544.143, 491., 7., 
  8.286, 9765.007, 111.365, 183.631, 165.697, 2.362, 2.796, 0.94, "", "", "", 
  "", "", "", "", "", "", "", "", "", 1877., 0.633, 0.29, 3.4, 
  "tests performed", "", "", "", "", "", "", "", "", "", "", 2.963234*^6, 
  102.931, 35.7, 11.232, 7.571, 8787.58, 1.8, 341.01, 7.11, 1.5, 52.1, 
  94.043, 4.2, 75.09, 0.776}, {"ARM", "Asia", "Armenia", "2020-07-07", 
  29285., 349., 534.714, 503., 12., 8.571, 9882.783, 117.777, 180.45, 
  169.747, 4.05, 2.893, 0.92, "", "", "", "", "", "", "", "", "", "", "", "", 
  1848., 0.624, 0.289, 3.5, "tests performed", "", "", "", "", "", "", "", 
  "", "", "", 2.963234*^6, 102.931, 35.7, 11.232, 7.571, 8787.58, 1.8, 
  341.01, 7.11, 1.5, 52.1, 94.043, 4.2, 75.09, 0.776}, 
 {"ARM", "Asia", "Armenia", "2020-07-08", 29820., 535., 536.429, 521., 18., 
  9.714, 10063.329, 180.546, 181.028, 175.821, 6.074, 3.278, 0.91, "", "", 
  "", "", "", "", "", "", "", 127171., 42.916, "", 1819., 0.614, 0.295, 3.4, 
  "tests performed", "", "", "", "", "", "", "", "", "", "", 2.963234*^6, 
  102.931, 35.7, 11.232, 7.571, 8787.58, 1.8, 341.01, 7.11, 1.5, 52.1, 
  94.043, 4.2, 75.09, 0.776}, {"ARM", "Asia", "Armenia", "2020-07-09", 
  30346., 526., 526.857, 535., 14., 10.857, 10240.838, 177.509, 177.798, 
  180.546, 4.725, 3.664, 0.9, "", "", "", "", "", "", "", "", "", "", "", "", 
  1821., 0.615, 0.289, 3.5, "tests performed", "", "", "", "", "", "", "", 
  "", "", "", 2.963234*^6, 102.931, 35.7, 11.232, 7.571, 8787.58, 1.8, 
  341.01, 7.11, 1.5, 52.1, 94.043, 4.2, 75.09, 0.776}, 
 {"ARM", "Asia", "Armenia", "2020-07-10", 30903., 557., 511.857, 546., 11., 
  11., 10428.809, 187.97, 172.736, 184.258, 3.712, 3.712, 0.89, "", "", "", 
  "", "", "", "", "", "", "", "", "", 1824., 0.616, 0.281, 3.6, 
  "tests performed", "", "", "", "", "", "", "", "", "", "", 2.963234*^6, 
  102.931, 35.7, 11.232, 7.571, 8787.58, 1.8, 341.01, 7.11, 1.5, 52.1, 
  94.043, 4.2, 75.09, 0.776}, {"ARM", "Asia", "Armenia", "2020-07-11", 
  31392., 489., 498.857, 559., 13., 11.714, 10593.831, 165.022, 168.349, 
  188.645, 4.387, 3.953, 0.89, "", "", "", "", "", "", "", "", "", "", "", 
  "", 1827., 0.617, 0.273, 3.7, "tests performed", "", "", "", "", "", "", 
  "", "", "", "", 2.963234*^6, 102.931, 35.7, 11.232, 7.571, 8787.58, 1.8, 
  341.01, 7.11, 1.5, 52.1, 94.043, 4.2, 75.09, 0.776}, 
 {"ARM", "Asia", "Armenia", "2020-07-12", 31969., 577., 480.429, 565., 6., 
  11.571, 10788.551, 194.72, 162.13, 190.67, 2.025, 3.905, 0.89, "", "", "", 
  "", "", "", "", "", "", 134989., 45.555, "", 1859., 0.627, 0.258, 3.9, 
  "tests performed", "", "", "", "", "", "", "", "", "", "", 2.963234*^6, 
  102.931, 35.7, 11.232, 7.571, 8787.58, 1.8, 341.01, 7.11, 1.5, 52.1, 
  94.043, 4.2, 75.09, 0.776}, {"ARM", "Asia", "Armenia", "2020-07-13", 
  32151., 182., 459.286, 573., 8., 11.714, 10849.97, 61.419, 154.995, 193.37, 
  2.7, 3.953, 0.89, "", "", "", "", "", "", "", "", "", "", "", "", 1741., 
  0.588, 0.264, 3.8, "tests performed", "", "", "", "", "", "", "", "", "", 
  "", 2.963234*^6, 102.931, 35.7, 11.232, 7.571, 8787.58, 1.8, 341.01, 7.11, 
  1.5, 52.1, 94.043, 4.2, 75.09, 0.776}, {"ARM", "Asia", "Armenia", 
  "2020-07-14", 32490., 339., 457.857, 581., 8., 11.143, 10964.372, 114.402, 
  154.513, 196.07, 2.7, 3.76, 0.89, "", "", "", "", "", "", "", "", "", 
  136802., 46.166, "", 1623., 0.548, 0.282, 3.5, "tests performed", "", "", 
  "", "", "", "", "", "", "", "", 2.963234*^6, 102.931, 35.7, 11.232, 7.571, 
  8787.58, 1.8, 341.01, 7.11, 1.5, 52.1, 94.043, 4.2, 75.09, 0.776}, 
 {"ARM", "Asia", "Armenia", "2020-07-15", 33005., 515., 455., 592., 11., 
  10.143, 11138.169, 173.797, 153.548, 199.782, 3.712, 3.423, 0.88, "", "", 
  "", "", "", "", "", "", "", "", "", "", 1659., 0.56, 0.274, 3.6, 
  "tests performed", "", "", "", "", "", "", "", "", "", "", 2.963234*^6, 
  102.931, 35.7, 11.232, 7.571, 8787.58, 1.8, 341.01, 7.11, 1.5, 52.1, 
  94.043, 4.2, 75.09, 0.776}, {"ARM", "Asia", "Armenia", "2020-07-16", 
  33559., 554., 459., 607., 15., 10.286, 11325.127, 186.958, 154.898, 
  204.844, 5.062, 3.471, 0.88, "", "", "", "", "", "", "", "", "", "", "", 
  "", 1663., 0.561, 0.276, 3.6, "tests performed", "", "", "", "", "", "", 
  "", "", "", "", 2.963234*^6, 102.931, 35.7, 11.232, 7.571, 8787.58, 1.8, 
  341.01, 7.11, 1.5, 52.1, 94.043, 4.2, 75.09, 0.776}, 
 {"ARM", "Asia", "Armenia", "2020-07-17", 34001., 442., 442.571, 620., 13., 
  10.571, 11474.288, 149.161, 149.354, 209.231, 4.387, 3.568, 0.86, "", "", 
  "", "", "", "", "", "", "", "", "", "", 1667., 0.563, 0.265, 3.8, 
  "tests performed", "", "", "", "", "", "", "", "", "", "", 2.963234*^6, 
  102.931, 35.7, 11.232, 7.571, 8787.58, 1.8, 341.01, 7.11, 1.5, 52.1, 
  94.043, 4.2, 75.09, 0.776}, {"ARM", "Asia", "Armenia", "2020-07-18", 
  34462., 461., 438.571, 631., 11., 10.286, 11629.861, 155.573, 148.004, 
  212.943, 3.712, 3.471, 0.86, "", "", "", "", "", "", "", "", "", "", "", 
  "", 1671., 0.564, 0.262, 3.8, "tests performed", "", "", "", "", "", "", 
  "", "", "", "", 2.963234*^6, 102.931, 35.7, 11.232, 7.571, 8787.58, 1.8, 
  341.01, 7.11, 1.5, 52.1, 94.043, 4.2, 75.09, 0.776}, 
 {"ARM", "Asia", "Armenia", "2020-07-19", 34877., 415., 415.429, 641., 10., 
  10.857, 11769.911, 140.05, 140.194, 216.318, 3.375, 3.664, 0.85, "", "", 
  "", "", "", "", "", "", "", 146717., 49.512, "", 1675., 0.565, 0.248, 4., 
  "tests performed", "", "", "", "", "", "", "", "", "", "", 2.963234*^6, 
  102.931, 35.7, 11.232, 7.571, 8787.58, 1.8, 341.01, 7.11, 1.5, 52.1, 
  94.043, 4.2, 75.09, 0.776}, {"ARM", "Asia", "Armenia", "2020-07-20", 
  34981., 104., 404.286, 650., 9., 11., 11805.008, 35.097, 136.434, 219.355, 
  3.037, 3.712, 0.85, "", "", "", "", "", "", "", "", "", "", "", "", 1650., 
  0.557, 0.245, 4.1, "tests performed", "", "", "", "", "", "", "", "", "", 
  "", 2.963234*^6, 102.931, 35.7, 11.232, 7.571, 8787.58, 1.8, 341.01, 7.11, 
  1.5, 52.1, 94.043, 4.2, 75.09, 0.776}, {"ARM", "Asia", "Armenia", 
  "2020-07-21", 35254., 273., 394.857, 662., 12., 11.571, 11897.137, 92.129, 
  133.252, 223.405, 4.05, 3.905, 0.85, "", "", "", "", "", "", "", "", "", 
  148180., 50.006, "", 1625., 0.548, 0.243, 4.1, "tests performed", "", "", 
  "", "", "", "", "", "", "", "", 2.963234*^6, 102.931, 35.7, 11.232, 7.571, 
  8787.58, 1.8, 341.01, 7.11, 1.5, 52.1, 94.043, 4.2, 75.09, 0.776}, 
 {"ARM", "Asia", "Armenia", "2020-07-22", 35693., 439., 384., 678., 16., 
  12.286, 12045.286, 148.149, 129.588, 228.804, 5.4, 4.146, 0.85, "", "", "", 
  "", "", "", "", "", "", "", "", "", 1606., 0.542, 0.239, 4.2, 
  "tests performed", "", "", "", "", "", "", "", "", "", "", 2.963234*^6, 
  102.931, 35.7, 11.232, 7.571, 8787.58, 1.8, 341.01, 7.11, 1.5, 52.1, 
  94.043, 4.2, 75.09, 0.776}, {"ARM", "Asia", "Armenia", "2020-07-23", 
  36162., 469., 371.857, 688., 10., 11.571, 12203.559, 158.273, 125.49, 
  232.179, 3.375, 3.905, 0.85, "", "", "", "", "", "", "", "", "", 151879., 
  51.254, "", 1587., 0.536, 0.234, 4.3, "tests performed", "", "", "", "", 
  "", "", "", "", "", "", 2.963234*^6, 102.931, 35.7, 11.232, 7.571, 8787.58, 
  1.8, 341.01, 7.11, 1.5, 52.1, 94.043, 4.2, 75.09, 0.776}, 
 {"ARM", "Asia", "Armenia", "2020-07-24", 36613., 451., 373.143, 692., 4., 
  10.286, 12355.757, 152.199, 125.924, 233.529, 1.35, 3.471, 0.84, "", "", 
  "", "", "", "", "", "", "", "", "", "", 1555., 0.525, 0.24, 4.2, 
  "tests performed", "", "", "", "", "", "", "", "", "", "", 2.963234*^6, 
  102.931, 35.7, 11.232, 7.571, 8787.58, 1.8, 341.01, 7.11, 1.5, 52.1, 
  94.043, 4.2, 75.09, 0.776}, {"ARM", "Asia", "Armenia", "2020-07-25", 
  36996., 383., 362., 700., 8., 9.857, 12485.008, 129.251, 122.164, 236.228, 
  2.7, 3.326, 0.82, "", "", "", "", "", "", "", "", "", "", "", "", 1523., 
  0.514, 0.238, 4.2, "tests performed", "", "", "", "", "", "", "", "", "", 
  "", 2.963234*^6, 102.931, 35.7, 11.232, 7.571, 8787.58, 1.8, 341.01, 7.11, 
  1.5, 52.1, 94.043, 4.2, 75.09, 0.776}, {"ARM", "Asia", "Armenia", 
  "2020-07-26", 37317., 321., 348.571, 705., 5., 9.143, 12593.336, 108.328, 
  117.632, 237.916, 1.687, 3.085, 0.81, "", "", "", "", "", "", "", "", "", 
  157152., 53.034, "", 1491., 0.503, 0.234, 4.3, "tests performed", "", "", 
  "", "", "", "", "", "", "", "", 2.963234*^6, 102.931, 35.7, 11.232, 7.571, 
  8787.58, 1.8, 341.01, 7.11, 1.5, 52.1, 94.043, 4.2, 75.09, 0.776}, 
 {"ARM", "Asia", "Armenia", "2020-07-27", 37390., 73., 344.143, 711., 6., 
  8.714, 12617.971, 24.635, 116.138, 239.941, 2.025, 2.941, 0.8, "", "", "", 
  "", "", "", "", "", "", "", "", "", 1581., 0.534, 0.218, 4.6, 
  "tests performed", "", "", "", "", "", "", "", "", "", "", 2.963234*^6, 
  102.931, 35.7, 11.232, 7.571, 8787.58, 1.8, 341.01, 7.11, 1.5, 52.1, 
  94.043, 4.2, 75.09, 0.776}, {"ARM", "Asia", "Armenia", "2020-07-28", 
  37629., 239., 339.286, 719., 8., 8.143, 12698.626, 80.655, 114.498, 242.64, 
  2.7, 2.748, 0.79, "", "", "", "", "", "", "", "", "", "", "", "", 1671., 
  0.564, 0.203, 4.9, "tests performed", "", "", "", "", "", "", "", "", "", 
  "", 2.963234*^6, 102.931, 35.7, 11.232, 7.571, 8787.58, 1.8, 341.01, 7.11, 
  1.5, 52.1, 94.043, 4.2, 75.09, 0.776}, {"ARM", "Asia", "Armenia", 
  "2020-07-29", 37937., 308., 320.571, 723., 4., 6.429, 12802.566, 103.94, 
  108.183, 243.99, 1.35, 2.169, 0.77, "", "", "", "", "", "", "", "", "", "", 
  "", "", 1602., 0.541, 0.2, 5., "tests performed", "", "", "", "", "", "", 
  "", "", "", "", 2.963234*^6, 102.931, 35.7, 11.232, 7.571, 8787.58, 1.8, 
  341.01, 7.11, 1.5, 52.1, 94.043, 4.2, 75.09, 0.776}, 
 {"ARM", "Asia", "Armenia", "2020-07-30", 38196., 259., 290.571, 728., 5., 
  5.714, 12889.971, 87.405, 98.059, 245.678, 1.687, 1.928, 0.77, "", "", "", 
  "", "", "", "", "", "", "", "", "", 1533., 0.517, 0.19, 5.3, 
  "tests performed", "", "", "", "", "", "", "", "", "", "", 2.963234*^6, 
  102.931, 35.7, 11.232, 7.571, 8787.58, 1.8, 341.01, 7.11, 1.5, 52.1, 
  94.043, 4.2, 75.09, 0.776}, {"ARM", "Asia", "Armenia", "2020-07-31", 
  38550., 354., 276.714, 738., 10., 6.571, 13009.435, 119.464, 93.383, 
  249.052, 3.375, 2.218, 0.77, "", "", "", "", "", "", "", "", "", "", "", 
  "", 1477., 0.498, 0.187, 5.3, "tests performed", "", "", "", "", "", "", 
  "", "", "", "", 2.963234*^6, 102.931, 35.7, 11.232, 7.571, 8787.58, 1.8, 
  341.01, 7.11, 1.5, 52.1, 94.043, 4.2, 75.09, 0.776}, 
 {"ARM", "Asia", "Armenia", "2020-08-01", 38841., 291., 263.571, 749., 11., 
  7., 13107.638, 98.204, 88.947, 252.764, 3.712, 2.362, 0.77, "", "", "", "", 
  "", "", "", "", "", "", "", "", 1420., 0.479, 0.186, 5.4, 
  "tests performed", "", "", "", "", "", "", "", "", "", "", 2.963234*^6, 
  102.931, 35.7, 11.232, 7.571, 8787.58, 1.8, 341.01, 7.11, 1.5, 52.1, 
  94.043, 4.2, 75.09, 0.776}, {"ARM", "Asia", "Armenia", "2020-08-02", 
  39050., 209., 247.571, 754., 5., 7., 13178.17, 70.531, 83.548, 254.452, 
  1.687, 2.362, 0.77, "", "", "", "", "", "", "", "", "", 166701., 56.256, 
  "", 1364., 0.46, 0.182, 5.5, "tests performed", "", "", "", "", "", "", "", 
  "", "", "", 2.963234*^6, 102.931, 35.7, 11.232, 7.571, 8787.58, 1.8, 
  341.01, 7.11, 1.5, 52.1, 94.043, 4.2, 75.09, 0.776}, 
 {"ARM", "Asia", "Armenia", "2020-08-03", 39102., 52., 244.571, 762., 8., 
  7.286, 13195.718, 17.548, 82.535, 257.151, 2.7, 2.459, 0.77, "", "", "", 
  "", "", "", "", "", "", "", "", "", 1274., 0.43, 0.192, 5.2, 
  "tests performed", "", "", "", "", "", "", "", "", "", "", 2.963234*^6, 
  102.931, 35.7, 11.232, 7.571, 8787.58, 1.8, 341.01, 7.11, 1.5, 52.1, 
  94.043, 4.2, 75.09, 0.776}, {"ARM", "Asia", "Armenia", "2020-08-04", 
  39298., 196., 238.429, 768., 6., 7., 13261.862, 66.144, 80.462, 259.176, 
  2.025, 2.362, 0.77, "", "", "", "", "", "", "", "", "", 168164., 56.75, "", 
  1183., 0.399, 0.202, 5., "tests performed", "", "", "", "", "", "", "", "", 
  "", "", 2.963234*^6, 102.931, 35.7, 11.232, 7.571, 8787.58, 1.8, 341.01, 
  7.11, 1.5, 52.1, 94.043, 4.2, 75.09, 0.776}, 
 {"ARM", "Asia", "Armenia", "2020-08-05", 39586., 288., 235.571, 770., 2., 
  6.714, 13359.053, 97.191, 79.498, 259.851, 0.675, 2.266, 0.77, "", "", "", 
  "", "", "", "", "", "", "", "", "", 1234., 0.416, 0.191, 5.2, 
  "tests performed", "", "", "", "", "", "", "", "", "", "", 2.963234*^6, 
  102.931, 35.7, 11.232, 7.571, 8787.58, 1.8, 341.01, 7.11, 1.5, 52.1, 
  94.043, 4.2, 75.09, 0.776}, {"ARM", "Asia", "Armenia", "2020-08-06", 
  39819., 233., 231.857, 772., 2., 6.286, 13437.683, 78.63, 78.245, 260.526, 
  0.675, 2.121, 0.76, "", "", "", "", "", "", "", "", "", 171600., 57.91, "", 
  1284., 0.433, 0.181, 5.5, "tests performed", "", "", "", "", "", "", "", 
  "", "", "", 2.963234*^6, 102.931, 35.7, 11.232, 7.571, 8787.58, 1.8, 
  341.01, 7.11, 1.5, 52.1, 94.043, 4.2, 75.09, 0.776}, 
 {"ARM", "Asia", "Armenia", "2020-08-07", 39985., 166., 205., 777., 5., 
  5.571, 13493.703, 56.02, 69.181, 262.214, 1.687, 1.88, 0.76, "", "", "", 
  "", "", "", "", "", "", "", "", "", 1285., 0.434, 0.16, 6.3, 
  "tests performed", "", "", "", "", "", "", "", "", "", "", 2.963234*^6, 
  102.931, 35.7, 11.232, 7.571, 8787.58, 1.8, 341.01, 7.11, 1.5, 52.1, 
  94.043, 4.2, 75.09, 0.776}, {"ARM", "Asia", "Armenia", "2020-08-08", 
  40185., 200., 192., 785., 8., 5.143, 13561.197, 67.494, 64.794, 264.913, 
  2.7, 1.736, 0.78, "", "", "", "", "", "", "", "", "", "", "", "", 1286., 
  0.434, 0.149, 6.7, "tests performed", "", "", "", "", "", "", "", "", "", 
  "", 2.963234*^6, 102.931, 35.7, 11.232, 7.571, 8787.58, 1.8, 341.01, 7.11, 
  1.5, 52.1, 94.043, 4.2, 75.09, 0.776}, {"ARM", "Asia", "Armenia", 
  "2020-08-09", 40410., 225., 194.286, 791., 6., 5.286, 13637.128, 75.931, 
  65.565, 266.938, 2.025, 1.784, 0.8, "", "", "", "", "", "", "", "", "", "", 
  "", "", 1287., 0.434, 0.151, 6.6, "tests performed", "", "", "", "", "", 
  "", "", "", "", "", 2.963234*^6, 102.931, 35.7, 11.232, 7.571, 8787.58, 
  1.8, 341.01, 7.11, 1.5, 52.1, 94.043, 4.2, 75.09, 0.776}, 
 {"ARM", "Asia", "Armenia", "2020-08-10", 40433., 23., 190.143, 796., 5., 
  4.857, 13644.889, 7.762, 64.167, 268.625, 1.687, 1.639, 0.81, "", "", "", 
  "", "", "", "", "", "", "", "", "", 1379., 0.465, 0.138, 7.3, 
  "tests performed", "", "", "", "", "", "", "", "", "", "", 2.963234*^6, 
  102.931, 35.7, 11.232, 7.571, 8787.58, 1.8, 341.01, 7.11, 1.5, 52.1, 
  94.043, 4.2, 75.09, 0.776}, {"ARM", "Asia", "Armenia", "2020-08-11", 
  40593., 160., 185., 803., 7., 5., 13698.884, 53.995, 62.432, 270.988, 
  2.362, 1.687, 0.83, "", "", "", "", "", "", "", "", "", "", "", "", 1470., 
  0.496, 0.126, 7.9, "tests performed", "", "", "", "", "", "", "", "", "", 
  "", 2.963234*^6, 102.931, 35.7, 11.232, 7.571, 8787.58, 1.8, 341.01, 7.11, 
  1.5, 52.1, 94.043, 4.2, 75.09, 0.776}, {"ARM", "Asia", "Armenia", 
  "2020-08-12", 40794., 201., 172.571, 806., 3., 5.143, 13766.716, 67.831, 
  58.238, 272., 1.012, 1.736, 0.84, "", "", "", "", "", "", "", "", "", "", 
  "", "", 1421., 0.48, 0.121, 8.2, "tests performed", "", "", "", "", "", "", 
  "", "", "", "", 2.963234*^6, 102.931, 35.7, 11.232, 7.571, 8787.58, 1.8, 
  341.01, 7.11, 1.5, 52.1, 94.043, 4.2, 75.09, 0.776}, 
 {"ARM", "Asia", "Armenia", "2020-08-13", 41023., 229., 172., 809., 3., 
  5.286, 13843.996, 77.28, 58.045, 273.013, 1.012, 1.784, 0.86, "", "", "", 
  "", "", "", "", "", "", "", "", "", 1371., 0.463, 0.125, 8., 
  "tests performed", "", "", "", "", "", "", "", "", "", "", 2.963234*^6, 
  102.931, 35.7, 11.232, 7.571, 8787.58, 1.8, 341.01, 7.11, 1.5, 52.1, 
  94.043, 4.2, 75.09, 0.776}, {"ARM", "Asia", "Armenia", "2020-08-14", 
  41299., 276., 187.714, 814., 5., 5.286, 13937.138, 93.141, 63.348, 274.7, 
  1.687, 1.784, 0.88, "", "", "", "", "", "", "", "", "", "", "", "", 1371., 
  0.463, 0.137, 7.3, "tests performed", "", "", "", "", "", "", "", "", "", 
  "", 2.963234*^6, 102.931, 35.7, 11.232, 7.571, 8787.58, 1.8, 341.01, 7.11, 
  1.5, 52.1, 94.043, 4.2, 75.09, 0.776}, {"ARM", "Asia", "Armenia", 
  "2020-08-15", 41495., 196., 187.143, 817., 3., 4.571, 14003.282, 66.144, 
  63.155, 275.712, 1.012, 1.543, 0.87, "", "", "", "", "", "", "", "", "", 
  "", "", "", 1371., 0.463, 0.137, 7.3, "tests performed", "", "", "", "", 
  "", "", "", "", "", "", 2.963234*^6, 102.931, 35.7, 11.232, 7.571, 8787.58, 
  1.8, 341.01, 7.11, 1.5, 52.1, 94.043, 4.2, 75.09, 0.776}, 
 {"ARM", "Asia", "Armenia", "2020-08-16", 41663., 168., 179., 818., 1., 
  3.857, 14059.976, 56.695, 60.407, 276.05, 0.337, 1.302, 0.87, "", "", "", 
  "", "", "", "", "", "", 185310., 62.536, "", 1371., 0.463, 0.131, 7.7, 
  "tests performed", "", "", "", "", "", "", "", "", "", "", 2.963234*^6, 
  102.931, 35.7, 11.232, 7.571, 8787.58, 1.8, 341.01, 7.11, 1.5, 52.1, 
  94.043, 4.2, 75.09, 0.776}, {"ARM", "Asia", "Armenia", "2020-08-17", 
  41701., 38., 181.143, 824., 6., 4., 14072.8, 12.824, 61.13, 278.075, 2.025, 
  1.35, 0.88, "", "", "", "", "", "", "", "", "", "", "", "", 1330., 0.449, 
  0.136, 7.3, "tests performed", "", "", "", "", "", "", "", "", "", "", 
  2.963234*^6, 102.931, 35.7, 11.232, 7.571, 8787.58, 1.8, 341.01, 7.11, 1.5, 
  52.1, 94.043, 4.2, 75.09, 0.776}, {"ARM", "Asia", "Armenia", "2020-08-18", 
  41846., 145., 179., 832., 8., 4.143, 14121.733, 48.933, 60.407, 280.774, 
  2.7, 1.398, 0.88, "", "", "", "", "", "", "", "", "", "", "", "", 1289., 
  0.435, 0.139, 7.2, "tests performed", "", "", "", "", "", "", "", "", "", 
  "", 2.963234*^6, 102.931, 35.7, 11.232, 7.571, 8787.58, 1.8, 341.01, 7.11, 
  1.5, 52.1, 94.043, 4.2, 75.09, 0.776}, {"ARM", "Asia", "Armenia", 
  "2020-08-19", 42056., 210., 180.286, 833., 1., 3.857, 14192.602, 70.869, 
  60.841, 281.112, 0.337, 1.302, 0.89, "", "", "", "", "", "", "", "", "", 
  188567., 63.636, "", 1249., 0.421, 0.144, 6.9, "tests performed", "", "", 
  "", "", "", "", "", "", "", "", 2.963234*^6, 102.931, 35.7, 11.232, 7.571, 
  8787.58, 1.8, 341.01, 7.11, 1.5, 52.1, 94.043, 4.2, 75.09, 0.776}, 
 {"ARM", "Asia", "Armenia", "2020-08-20", 42319., 263., 185.143, 836., 3., 
  3.857, 14281.356, 88.754, 62.48, 282.124, 1.012, 1.302, 0.88, "", "", "", 
  "", "", "", "", "", "", "", "", "", 1253., 0.423, 0.148, 6.8, 
  "tests performed", "", "", "", "", "", "", "", "", "", "", 2.963234*^6, 
  102.931, 35.7, 11.232, 7.571, 8787.58, 1.8, 341.01, 7.11, 1.5, 52.1, 
  94.043, 4.2, 75.09, 0.776}, {"ARM", "Asia", "Armenia", "2020-08-21", 
  42477., 158., 168.286, 842., 6., 4., 14334.676, 53.32, 56.791, 284.149, 
  2.025, 1.35, 0.86, "", "", "", "", "", "", "", "", "", "", "", "", 1257., 
  0.424, 0.134, 7.5, "tests performed", "", "", "", "", "", "", "", "", "", 
  "", 2.963234*^6, 102.931, 35.7, 11.232, 7.571, 8787.58, 1.8, 341.01, 7.11, 
  1.5, 52.1, 94.043, 4.2, 75.09, 0.776}, {"ARM", "Asia", "Armenia", 
  "2020-08-22", 42616., 139., 160.143, 850., 8., 4.714, 14381.584, 46.908, 
  54.043, 286.849, 2.7, 1.591, 0.86, "", "", "", "", "", "", "", "", "", "", 
  "", "", 1262., 0.426, 0.127, 7.9, "tests performed", "", "", "", "", "", 
  "", "", "", "", "", 2.963234*^6, 102.931, 35.7, 11.232, 7.571, 8787.58, 
  1.8, 341.01, 7.11, 1.5, 52.1, 94.043, 4.2, 75.09, 0.776}, 
 {"ARM", "Asia", "Armenia", "2020-08-23", 42792., 176., 161.286, 852., 2., 
  4.857, 14440.979, 59.395, 54.429, 287.524, 0.675, 1.639, 0.87, "", "", "", 
  "", "", "", "", "", "", "", "", "", 1266., 0.427, 0.127, 7.8, 
  "tests performed", "", "", "", "", "", "", "", "", "", "", 2.963234*^6, 
  102.931, 35.7, 11.232, 7.571, 8787.58, 1.8, 341.01, 7.11, 1.5, 52.1, 
  94.043, 4.2, 75.09, 0.776}, {"ARM", "Asia", "Armenia", "2020-08-24", 
  42825., 33., 160.571, 854., 2., 4.286, 14452.115, 11.136, 54.188, 288.199, 
  0.675, 1.446, 0.87, "", "", "", "", "", "", "", "", "", 195574., 66., "", 
  1311., 0.442, 0.122, 8.2, "tests performed", "", "", "", "", "", "", "", 
  "", "", "", 2.963234*^6, 102.931, 35.7, 11.232, 7.571, 8787.58, 1.8, 
  341.01, 7.11, 1.5, 52.1, 94.043, 4.2, 75.09, 0.776}, 
 {"ARM", "Asia", "Armenia", "2020-08-25", 42936., 111., 155.714, 858., 4., 
  3.714, 14489.575, 37.459, 52.549, 289.549, 1.35, 1.253, 0.87, "", "", "", 
  "", "", "", "", "", "", "", "", "", 1395., 0.471, 0.112, 9., 
  "tests performed", "", "", "", "", "", "", "", "", "", "", 2.963234*^6, 
  102.931, 35.7, 11.232, 7.571, 8787.58, 1.8, 341.01, 7.11, 1.5, 52.1, 
  94.043, 4.2, 75.09, 0.776}, {"ARM", "Asia", "Armenia", "2020-08-26", 
  43067., 131., 144.429, 861., 3., 4., 14533.783, 44.208, 48.74, 290.561, 
  1.012, 1.35, 0.88, "", "", "", "", "", "", "", "", "", "", "", "", 1478., 
  0.499, 0.098, 10.2, "tests performed", "", "", "", "", "", "", "", "", "", 
  "", 2.963234*^6, 102.931, 35.7, 11.232, 7.571, 8787.58, 1.8, 341.01, 7.11, 
  1.5, 52.1, 94.043, 4.2, 75.09, 0.776}, {"ARM", "Asia", "Armenia", 
  "2020-08-27", 43270., 203., 135.857, 864., 3., 4., 14602.289, 68.506, 
  45.848, 291.573, 1.012, 1.35, 0.9, "", "", "", "", "", "", "", "", "", "", 
  "", "", 1516., 0.512, 0.09, 11.2, "tests performed", "", "", "", "", "", 
  "", "", "", "", "", 2.963234*^6, 102.931, 35.7, 11.232, 7.571, 8787.58, 
  1.8, 341.01, 7.11, 1.5, 52.1, 94.043, 4.2, 75.09, 0.776}, 
 {"ARM", "Asia", "Armenia", "2020-08-28", 43451., 181., 139.143, 869., 5., 
  3.857, 14663.371, 61.082, 46.956, 293.261, 1.687, 1.302, 0.92, "", "", "", 
  "", "", "", "", "", "", 202253., 68.254, "", 1555., 0.525, 0.089, 11.2, 
  "tests performed", "", "", "", "", "", "", "", "", "", "", 2.963234*^6, 
  102.931, 35.7, 11.232, 7.571, 8787.58, 1.8, 341.01, 7.11, 1.5, 52.1, 
  94.043, 4.2, 75.09, 0.776}, {"ARM", "Asia", "Armenia", "2020-08-29", 
  43626., 175., 144.286, 872., 3., 3.143, 14722.428, 59.057, 48.692, 294.273, 
  1.012, 1.061, 0.93, "", "", "", "", "", "", "", "", 1726., 203979., 68.837, 
  0.582, 1601., 0.54, 0.09, 11.1, "tests performed", "", "", "", "", "", "", 
  "", "", "", "", 2.963234*^6, 102.931, 35.7, 11.232, 7.571, 8787.58, 1.8, 
  341.01, 7.11, 1.5, 52.1, 94.043, 4.2, 75.09, 0.776}, 
 {"ARM", "Asia", "Armenia", "2020-08-30", 43750., 124., 136.857, 877., 5., 
  3.571, 14764.274, 41.846, 46.185, 295.96, 1.687, 1.205, 0.93, "", "", "", 
  "", "", "", "", "", "", "", "", "", 1541., 0.52, 0.089, 11.3, 
  "tests performed", "", "", "", "", "", "", "", "", "", "", 2.963234*^6, 
  102.931, 35.7, 11.232, 7.571, 8787.58, 1.8, 341.01, 7.11, 1.5, 52.1, 
  94.043, 4.2, 75.09, 0.776}, {"ARM", "Asia", "Armenia", "2020-08-31", 
  43781., 31., 136.571, 879., 2., 3.571, 14774.736, 10.462, 46.089, 296.635, 
  0.675, 1.205, 0.95, "", "", "", "", "", "", "", "", "", "", "", "", 1482., 
  0.5, 0.092, 10.9, "tests performed", "", "", "", "", "", "", "", "", "", 
  "", 2.963234*^6, 102.931, 35.7, 11.232, 7.571, 8787.58, 1.8, 341.01, 7.11, 
  1.5, 52.1, 94.043, 4.2, 75.09, 0.776}, {"ARM", "Asia", "Armenia", 
  "2020-09-01", 43878., 97., 134.571, 881., 2., 3.286, 14807.47, 32.735, 
  45.414, 297.31, 0.675, 1.109, 0.97, "", "", "", "", "", "", "", "", "", 
  206929., 69.832, "", 1384., 0.467, 0.097, 10.3, "tests performed", "", "", 
  "", "", "", "", "", "", "", "", 2.963234*^6, 102.931, 35.7, 11.232, 7.571, 
  8787.58, 1.8, 341.01, 7.11, 1.5, 52.1, 94.043, 4.2, 75.09, 0.776}, 
 {"ARM", "Asia", "Armenia", "2020-09-02", 44075., 197., 144., 884., 3., 
  3.286, 14873.952, 66.481, 48.596, 298.323, 1.012, 1.109, 1., "", "", "", 
  "", "", "", "", "", "", "", "", "", 1399., 0.472, 0.103, 9.7, 
  "tests performed", "", "", "", "", "", "", "", "", "", "", 2.963234*^6, 
  102.931, 35.7, 11.232, 7.571, 8787.58, 1.8, 341.01, 7.11, 1.5, 52.1, 
  94.043, 4.2, 75.09, 0.776}, {"ARM", "Asia", "Armenia", "2020-09-03", 
  44271., 196., 143., 887., 3., 3.286, 14940.096, 66.144, 48.258, 299.335, 
  1.012, 1.109, 1.01, "", "", "", "", "", "", "", "", "", "", "", "", 1414., 
  0.477, 0.101, 9.9, "tests performed", "", "", "", "", "", "", "", "", "", 
  "", 2.963234*^6, 102.931, 35.7, 11.232, 7.571, 8787.58, 1.8, 341.01, 7.11, 
  1.5, 52.1, 94.043, 4.2, 75.09, 0.776}, {"ARM", "Asia", "Armenia", 
  "2020-09-04", 44461., 190., 144.286, 891., 4., 3.143, 15004.215, 64.119, 
  48.692, 300.685, 1.35, 1.061, 1.02, "", "", "", "", "", "", "", "", "", "", 
  "", "", 1429., 0.482, 0.101, 9.9, "tests performed", "", "", "", "", "", 
  "", "", "", "", "", 2.963234*^6, 102.931, 35.7, 11.232, 7.571, 8787.58, 
  1.8, 341.01, 7.11, 1.5, 52.1, 94.043, 4.2, 75.09, 0.776}, 
 {"ARM", "Asia", "Armenia", "2020-09-05", 44649., 188., 146.143, 895., 4., 
  3.286, 15067.659, 63.444, 49.319, 302.035, 1.35, 1.109, 1.02, "", "", "", 
  "", "", "", "", "", "", "", "", "", 1436., 0.485, 0.102, 9.8, 
  "tests performed", "", "", "", "", "", "", "", "", "", "", 2.963234*^6, 
  102.931, 35.7, 11.232, 7.571, 8787.58, 1.8, 341.01, 7.11, 1.5, 52.1, 
  94.043, 4.2, 75.09, 0.776}, {"ARM", "Asia", "Armenia", "2020-09-06", 
  44783., 134., 147.571, 897., 2., 2.857, 15112.88, 45.221, 49.801, 302.71, 
  0.675, 0.964, 1.02, "", "", "", "", "", "", "", "", "", 215810., 72.829, 
  "", 1550., 0.523, 0.095, 10.5, "tests performed", "", "", "", "", "", "", 
  "", "", "", "", 2.963234*^6, 102.931, 35.7, 11.232, 7.571, 8787.58, 1.8, 
  341.01, 7.11, 1.5, 52.1, 94.043, 4.2, 75.09, 0.776}, 
 {"ARM", "Asia", "Armenia", "2020-09-07", 44845., 62., 152., 900., 3., 3., 
  15133.803, 20.923, 51.295, 303.722, 1.012, 1.012, 1.03, "", "", "", "", "", 
  "", "", "", 3367., 219177., 73.965, 1.136, 1890., 0.638, 0.08, 12.4, 
  "tests performed", "", "", "", "", "", "", "", "", "", "", 2.963234*^6, 
  102.931, 35.7, 11.232, 7.571, 8787.58, 1.8, 341.01, 7.11, 1.5, 52.1, 
  94.043, 4.2, 75.09, 0.776}, {"ARM", "Asia", "Armenia", "2020-09-08", 
  44953., 108., 153.571, 903., 3., 3.143, 15170.25, 36.447, 51.826, 304.735, 
  1.012, 1.061, 1.04, "", "", "", "", "", "", "", "", "", "", "", "", 2194., 
  0.74, 0.07, 14.3, "tests performed", "", "", "", "", "", "", "", "", "", 
  "", 2.963234*^6, 102.931, 35.7, 11.232, 7.571, 8787.58, 1.8, 341.01, 7.11, 
  1.5, 52.1, 94.043, 4.2, 75.09, 0.776}, {"ARM", "Asia", "Armenia", 
  "2020-09-09", 45152., 199., 153.857, 905., 2., 3., 15237.406, 67.156, 
  51.922, 305.41, 0.675, 1.012, 1.06, "", "", "", "", "", "", "", "", "", "", 
  "", "", 2384., 0.805, 0.065, 15.5, "tests performed", "", "", "", "", "", 
  "", "", "", "", "", 2.963234*^6, 102.931, 35.7, 11.232, 7.571, 8787.58, 
  1.8, 341.01, 7.11, 1.5, 52.1, 94.043, 4.2, 75.09, 0.776}, 
 {"ARM", "Asia", "Armenia", "2020-09-10", 45326., 174., 150.714, 906., 1., 
  2.714, 15296.126, 58.72, 50.861, 305.747, 0.337, 0.916, 1.06, "", "", "", 
  "", "", "", "", "", "", "", "", "", 2575., 0.869, 0.059, 17.1, 
  "tests performed", "", "", "", "", "", "", "", "", "", "", 2.963234*^6, 
  102.931, 35.7, 11.232, 7.571, 8787.58, 1.8, 341.01, 7.11, 1.5, 52.1, 
  94.043, 4.2, 75.09, 0.776}, {"ARM", "Asia", "Armenia", "2020-09-11", 
  45503., 177., 148.857, 909., 3., 2.571, 15355.858, 59.732, 50.235, 306.759, 
  1.012, 0.868, 1.08, "", "", "", "", "", "", "", "", "", "", "", "", 2765., 
  0.933, 0.054, 18.6, "tests performed", "", "", "", "", "", "", "", "", "", 
  "", 2.963234*^6, 102.931, 35.7, 11.232, 7.571, 8787.58, 1.8, 341.01, 7.11, 
  1.5, 52.1, 94.043, 4.2, 75.09, 0.776}, {"ARM", "Asia", "Armenia", 
  "2020-09-12", 45675., 172., 146.571, 911., 2., 2.286, 15413.903, 58.045, 
  49.463, 307.434, 0.675, 0.771, 1.11, "", "", "", "", "", "", "", "", "", 
  "", "", "", 2956., 0.998, 0.05, 20.2, "tests performed", "", "", "", "", 
  "", "", "", "", "", "", 2.963234*^6, 102.931, 35.7, 11.232, 7.571, 8787.58, 
  1.8, 341.01, 7.11, 1.5, 52.1, 94.043, 4.2, 75.09, 0.776}, 
 {"ARM", "Asia", "Armenia", "2020-09-13", 45862., 187., 154.143, 916., 5., 
  2.714, 15477.009, 63.107, 52.018, 309.122, 1.687, 0.916, 1.15, "", "", "", 
  "", "", "", "", "", "", "", "", "", 3146., 1.062, 0.049, 20.4, 
  "tests performed", "", "", "", "", "", "", "", "", "", "", 2.963234*^6, 
  102.931, 35.7, 11.232, 7.571, 8787.58, 1.8, 341.01, 7.11, 1.5, 52.1, 
  94.043, 4.2, 75.09, 0.776}, {"ARM", "Asia", "Armenia", "2020-09-14", 
  45969., 107., 160.571, 919., 3., 2.714, 15513.118, 36.109, 54.188, 310.134, 
  1.012, 0.916, 1.18, "", "", "", "", "", "", "", "", "", 240943., 81.311, 
  "", 3109., 1.049, 0.052, 19.4, "tests performed", "", "", "", "", "", "", 
  "", "", "", "", 2.963234*^6, 102.931, 35.7, 11.232, 7.571, 8787.58, 1.8, 
  341.01, 7.11, 1.5, 52.1, 94.043, 4.2, 75.09, 0.776}, 
 {"ARM", "Asia", "Armenia", "2020-09-15", 46119., 150., 166.571, 920., 1., 
  2.429, 15563.739, 50.62, 56.213, 310.472, 0.337, 0.82, 1.21, "", "", "", 
  "", "", "", "", "", "", "", "", "", 3158., 1.066, 0.053, 19., 
  "tests performed", "", "", "", "", "", "", "", "", "", "", 2.963234*^6, 
  102.931, 35.7, 11.232, 7.571, 8787.58, 1.8, 341.01, 7.11, 1.5, 52.1, 
  94.043, 4.2, 75.09, 0.776}, {"ARM", "Asia", "Armenia", "2020-09-16", 
  46376., 257., 174.857, 923., 3., 2.571, 15650.468, 86.73, 59.009, 311.484, 
  1.012, 0.868, 1.22, "", "", "", "", "", "", "", "", "", 247839., 83.638, 
  "", 3206., 1.082, 0.055, 18.3, "tests performed", "", "", "", "", "", "", 
  "", "", "", "", 2.963234*^6, 102.931, 35.7, 11.232, 7.571, 8787.58, 1.8, 
  341.01, 7.11, 1.5, 52.1, 94.043, 4.2, 75.09, 0.776}, 
 {"ARM", "Asia", "Armenia", "2020-09-17", 46671., 295., 192.143, 925., 2., 
  2.714, 15750.022, 99.553, 64.842, 312.159, 0.675, 0.916, 1.23, "", "", "", 
  "", "", "", "", "", "", "", "", "", 3325., 1.122, 0.058, 17.3, 
  "tests performed", "", "", "", "", "", "", "", "", "", "", 2.963234*^6, 
  102.931, 35.7, 11.232, 7.571, 8787.58, 1.8, 341.01, 7.11, 1.5, 52.1, 
  94.043, 4.2, 75.09, 0.776}, {"ARM", "Asia", "Armenia", "2020-09-18", 
  46910., 239., 201., 926., 1., 2.429, 15830.677, 80.655, 67.831, 312.496, 
  0.337, 0.82, 1.22, "", "", "", "", "", "", "", "", "", "", "", "", 3444., 
  1.162, 0.058, 17.1, "tests performed", "", "", "", "", "", "", "", "", "", 
  "", 2.963234*^6, 102.931, 35.7, 11.232, 7.571, 8787.58, 1.8, 341.01, 7.11, 
  1.5, 52.1, 94.043, 4.2, 75.09, 0.776}, {"ARM", "Asia", "Armenia", 
  "2020-09-19", 47154., 244., 211.286, 928., 2., 2.429, 15913.019, 82.342, 
  71.302, 313.171, 0.675, 0.82, 1.23, "", "", "", "", "", "", "", "", "", 
  259664., 87.629, "", 3563., 1.202, 0.059, 16.9, "tests performed", "", "", 
  "", "", "", "", "", "", "", "", 2.963234*^6, 102.931, 35.7, 11.232, 7.571, 
  8787.58, 1.8, 341.01, 7.11, 1.5, 52.1, 94.043, 4.2, 75.09, 0.776}, 
 {"ARM", "Asia", "Armenia", "2020-09-20", 47431., 277., 224.143, 930., 2., 
  2., 16006.498, 93.479, 75.641, 313.846, 0.675, 0.675, 1.24, "", "", "", "", 
  "", "", "", "", "", "", "", "", 3517., 1.187, 0.064, 15.7, 
  "tests performed", "", "", "", "", "", "", "", "", "", "", 2.963234*^6, 
  102.931, 35.7, 11.232, 7.571, 8787.58, 1.8, 341.01, 7.11, 1.5, 52.1, 
  94.043, 4.2, 75.09, 0.776}, {"ARM", "Asia", "Armenia", "2020-09-21", 
  47552., 121., 226.143, 936., 6., 2.429, 16047.332, 40.834, 76.316, 315.871, 
  2.025, 0.82, 1.24, "", "", "", "", "", "", "", "", "", 265242., 89.511, "", 
  3471., 1.171, 0.065, 15.3, "tests performed", "", "", "", "", "", "", "", 
  "", "", "", 2.963234*^6, 102.931, 35.7, 11.232, 7.571, 8787.58, 1.8, 
  341.01, 7.11, 1.5, 52.1, 94.043, 4.2, 75.09, 0.776}, 
 {"ARM", "Asia", "Armenia", "2020-09-22", 47667., 115., 221.143, 938., 2., 
  2.571, 16086.141, 38.809, 74.629, 316.546, 0.675, 0.868, 1.24, "", "", "", 
  "", "", "", "", "", "", "", "", "", 3312., 1.118, 0.067, 15., 
  "tests performed", "", "", "", "", "", "", "", "", "", "", 2.963234*^6, 
  102.931, 35.7, 11.232, 7.571, 8787.58, 1.8, 341.01, 7.11, 1.5, 52.1, 
  94.043, 4.2, 75.09, 0.776}, {"ARM", "Asia", "Armenia", "2020-09-23", 
  47877., 210., 214.429, 942., 4., 2.714, 16157.01, 70.869, 72.363, 317.896, 
  1.35, 0.916, 1.26, "", "", "", "", "", "", "", "", "", "", "", "", 3152., 
  1.064, 0.068, 14.7, "tests performed", "", "", "", "", "", "", "", "", "", 
  "", 2.963234*^6, 102.931, 35.7, 11.232, 7.571, 8787.58, 1.8, 341.01, 7.11, 
  1.5, 52.1, 94.043, 4.2, 75.09, 0.776}, {"ARM", "Asia", "Armenia", 
  "2020-09-24", 48251., 374., 225.714, 945., 3., 2.857, 16283.223, 126.213, 
  76.172, 318.908, 1.012, 0.964, 1.31, "", "", "", "", "", "", "", "", "", 
  272235., 91.871, "", 2922., 0.986, 0.077, 12.9, "tests performed", "", "", 
  "", "", "", "", "", "", "", "", 2.963234*^6, 102.931, 35.7, 11.232, 7.571, 
  8787.58, 1.8, 341.01, 7.11, 1.5, 52.1, 94.043, 4.2, 75.09, 0.776}, 
 {"ARM", "Asia", "Armenia", "2020-09-25", 48643., 392., 247.571, 947., 2., 
  3., 16415.511, 132.288, 83.548, 319.583, 0.675, 1.012, 1.35, "", "", "", 
  "", "", "", "", "", "", "", "", "", 2856., 0.964, 0.087, 11.5, 
  "tests performed", "", "", "", "", "", "", "", "", "", "", 2.963234*^6, 
  102.931, 35.7, 11.232, 7.571, 8787.58, 1.8, 341.01, 7.11, 1.5, 52.1, 
  94.043, 4.2, 75.09, 0.776}, {"ARM", "Asia", "Armenia", "2020-09-26", 
  49072., 429., 274., 948., 1., 2.857, 16560.285, 144.774, 92.467, 319.921, 
  0.337, 0.964, 1.37, "", "", "", "", "", "", "", "", "", "", "", "", 2791., 
  0.942, 0.098, 10.2, "tests performed", "", "", "", "", "", "", "", "", "", 
  "", 2.963234*^6, 102.931, 35.7, 11.232, 7.571, 8787.58, 1.8, 341.01, 7.11, 
  1.5, 52.1, 94.043, 4.2, 75.09, 0.776}, {"ARM", "Asia", "Armenia", 
  "2020-09-27", 49400., 328., 281.286, 951., 3., 3., 16670.975, 110.69, 
  94.925, 320.933, 1.012, 1.012, 1.36, "", "", "", "", "", "", "", "", "", 
  "", "", "", 2890., 0.975, 0.097, 10.3, "tests performed", "", "", "", "", 
  "", "", "", "", "", "", 2.963234*^6, 102.931, 35.7, 11.232, 7.571, 8787.58, 
  1.8, 341.01, 7.11, 1.5, 52.1, 94.043, 4.2, 75.09, 0.776}, 
 {"ARM", "Asia", "Armenia", "2020-09-28", 49574., 174., 288.857, 957., 6., 
  3., 16729.695, 58.72, 97.48, 322.958, 2.025, 1.012, 1.37, "", "", "", "", 
  "", "", "", "", "", 286161., 96.571, "", 2988., 1.008, 0.097, 10.3, 
  "tests performed", "", "", "", "", "", "", "", "", "", "", 2.963234*^6, 
  102.931, 35.7, 11.232, 7.571, 8787.58, 1.8, 341.01, 7.11, 1.5, 52.1, 
  94.043, 4.2, 75.09, 0.776}, {"ARM", "Asia", "Armenia", "2020-09-29", 
  49901., 327., 319.143, 958., 1., 2.857, 16840.047, 110.352, 107.701, 
  323.295, 0.337, 0.964, 1.38, "", "", "", "", "", "", "", "", "", "", "", 
  "", 3102., 1.047, 0.103, 9.7, "tests performed", "", "", "", "", "", "", 
  "", "", "", "", 2.963234*^6, 102.931, 35.7, 11.232, 7.571, 8787.58, 1.8, 
  341.01, 7.11, 1.5, 52.1, 94.043, 4.2, 75.09, 0.776}, 
 {"ARM", "Asia", "Armenia", "2020-09-30", 50359., 458., 354.571, 959., 1., 
  2.429, 16994.608, 154.561, 119.657, 323.633, 0.337, 0.82, 1.38, "", "", "", 
  "", "", "", "", "", "", "", "", "", 3215., 1.085, 0.11, 9.1, 
  "tests performed", "", "", "", "", "", "", "", "", "", "", 2.963234*^6, 
  102.931, 35.7, 11.232, 7.571, 8787.58, 1.8, 341.01, 7.11, 1.5, 52.1, 
  94.043, 4.2, 75.09, 0.776}, {"ARM", "Asia", "Armenia", "2020-10-01", 
  50850., 491., 371.286, 963., 4., 2.571, 17160.305, 165.697, 125.297, 
  324.983, 1.35, 0.868, 1.37, "", "", "", "", "", "", "", "", "", "", "", "", 
  3328., 1.123, 0.112, 9., "tests performed", "", "", "", "", "", "", "", "", 
  "", "", 2.963234*^6, 102.931, 35.7, 11.232, 7.571, 8787.58, 1.8, 341.01, 
  7.11, 1.5, 52.1, 94.043, 4.2, 75.09, 0.776}, 
 {"ARM", "Asia", "Armenia", "2020-10-02", 51382., 532., 391.286, 966., 3., 
  2.714, 17339.839, 179.534, 132.047, 325.995, 1.012, 0.916, 1.38, "", "", 
  "", "", "", "", "", "", "", "", "", "", 3276., 1.106, 0.119, 8.4, 
  "tests performed", "", "", "", "", "", "", "", "", "", "", 2.963234*^6, 
  102.931, 35.7, 11.232, 7.571, 8787.58, 1.8, 341.01, 7.11, 1.5, 52.1, 
  94.043, 4.2, 75.09, 0.776}, {"ARM", "Asia", "Armenia", "2020-10-03", 
  51925., 543., 407.571, 972., 6., 3.429, 17523.085, 183.246, 137.543, 
  328.02, 2.025, 1.157, 1.38, "", "", "", "", "", "", "", "", "", "", "", "", 
  3225., 1.088, 0.126, 7.9, "tests performed", "", "", "", "", "", "", "", 
  "", "", "", 2.963234*^6, 102.931, 35.7, 11.232, 7.571, 8787.58, 1.8, 
  341.01, 7.11, 1.5, 52.1, 94.043, 4.2, 75.09, 0.776}, 
 {"ARM", "Asia", "Armenia", "2020-10-04", 52496., 571., 442.286, 977., 5., 
  3.714, 17715.779, 192.695, 149.258, 329.707, 1.687, 1.253, 1.38, "", "", 
  "", "", "", "", "", "", "", "", "", "", 3174., 1.071, 0.139, 7.2, 
  "tests performed", "", "", "", "", "", "", "", "", "", "", 2.963234*^6, 
  102.931, 35.7, 11.232, 7.571, 8787.58, 1.8, 341.01, 7.11, 1.5, 52.1, 
  94.043, 4.2, 75.09, 0.776}, {"ARM", "Asia", "Armenia", "2020-10-05", 
  52677., 181., 443.286, 984., 7., 3.857, 17776.861, 61.082, 149.595, 332.07, 
  2.362, 1.302, 1.37, "", "", "", "", "", "", "", "", "", 308019., 103.947, 
  "", 3123., 1.054, 0.142, 7., "tests performed", "", "", "", "", "", "", "", 
  "", "", "", 2.963234*^6, 102.931, 35.7, 11.232, 7.571, 8787.58, 1.8, 
  341.01, 7.11, 1.5, 52.1, 94.043, 4.2, 75.09, 0.776}, 
 {"ARM", "Asia", "Armenia", "2020-10-06", 53083., 406., 454.571, 990., 6., 
  4.571, 17913.874, 137.012, 153.404, 334.094, 2.025, 1.543, 1.37, "", "", 
  "", "", "", "", "", "", "", "", "", "", 3020., 1.019, 0.151, 6.6, 
  "tests performed", "", "", "", "", "", "", "", "", "", "", 2.963234*^6, 
  102.931, 35.7, 11.232, 7.571, 8787.58, 1.8, 341.01, 7.11, 1.5, 52.1, 
  94.043, 4.2, 75.09, 0.776}, {"ARM", "Asia", "Armenia", "2020-10-07", 
  53755., 672., 485.143, 995., 5., 5.143, 18140.653, 226.779, 163.721, 
  335.782, 1.687, 1.736, 1.38, "", "", "", "", "", "", "", "", "", 312823., 
  105.568, "", 2917., 0.984, 0.166, 6., "tests performed", "", "", "", "", 
  "", "", "", "", "", "", 2.963234*^6, 102.931, 35.7, 11.232, 7.571, 8787.58, 
  1.8, 341.01, 7.11, 1.5, 52.1, 94.043, 4.2, 75.09, 0.776}, 
 {"ARM", "Asia", "Armenia", "2020-10-08", 54473., 718., 517.571, 1004., 9., 
  5.857, 18382.956, 242.303, 174.664, 338.819, 3.037, 1.977, 1.38, "", "", 
  "", "", "", "", "", "", "", "", "", "", 2880., 0.972, 0.18, 5.6, 
  "tests performed", "", "", "", "", "", "", "", "", "", "", 2.963234*^6, 
  102.931, 35.7, 11.232, 7.571, 8787.58, 1.8, 341.01, 7.11, 1.5, 52.1, 
  94.043, 4.2, 75.09, 0.776}, {"ARM", "Asia", "Armenia", "2020-10-09", 
  55087., 614., 529.286, 1010., 6., 6.286, 18590.162, 207.206, 178.618, 
  340.844, 2.025, 2.121, 1.38, "", "", "", "", "", "", "", "", "", "", "", 
  "", 2844., 0.96, 0.186, 5.4, "tests performed", "", "", "", "", "", "", "", 
  "", "", "", 2.963234*^6, 102.931, 35.7, 11.232, 7.571, 8787.58, 1.8, 
  341.01, 7.11, 1.5, 52.1, 94.043, 4.2, 75.09, 0.776}, 
 {"ARM", "Asia", "Armenia", "2020-10-10", 55736., 649., 544.429, 1016., 6., 
  6.286, 18809.179, 219.017, 183.728, 342.869, 2.025, 2.121, 1.41, "", "", 
  "", "", "", "", "", "", "", "", "", "", 2808., 0.948, 0.194, 5.2, 
  "tests performed", "", "", "", "", "", "", "", "", "", "", 2.963234*^6, 
  102.931, 35.7, 11.232, 7.571, 8787.58, 1.8, 341.01, 7.11, 1.5, 52.1, 
  94.043, 4.2, 75.09, 0.776}, {"ARM", "Asia", "Armenia", "2020-10-11", 
  56451., 715., 565., 1020., 4., 6.143, 19050.47, 241.29, 190.67, 344.219, 
  1.35, 2.073, 1.44, "", "", "", "", "", "", "", "", "", "", "", "", 2771., 
  0.935, 0.204, 4.9, "tests performed", "", "", "", "", "", "", "", "", "", 
  "", 2.963234*^6, 102.931, 35.7, 11.232, 7.571, 8787.58, 1.8, 341.01, 7.11, 
  1.5, 52.1, 94.043, 4.2, 75.09, 0.776}, {"ARM", "Asia", "Armenia", 
  "2020-10-12", 56821., 370., 592., 1026., 6., 6., 19175.333, 124.864, 
  199.782, 346.243, 2.025, 2.025, 1.49, "", "", "", "", "", "", "", "", "", 
  327163., 110.407, "", 2735., 0.923, 0.216, 4.6, "tests performed", "", "", 
  "", "", "", "", "", "", "", "", 2.963234*^6, 102.931, 35.7, 11.232, 7.571, 
  8787.58, 1.8, 341.01, 7.11, 1.5, 52.1, 94.043, 4.2, 75.09, 0.776}, 
 {"ARM", "Asia", "Armenia", "2020-10-13", 57566., 745., 640.429, 1032., 6., 
  6., 19426.748, 251.415, 216.125, 348.268, 2.025, 2.025, 1.53, "", "", "", 
  "", "", "", "", "", 2114., 329277., 111.121, 0.713, 2694., 0.909, 0.238, 
  4.2, "tests performed", "", "", "", "", "", "", "", "", "", "", 
  2.963234*^6, 102.931, 35.7, 11.232, 7.571, 8787.58, 1.8, 341.01, 7.11, 1.5, 
  52.1, 94.043, 4.2, 75.09, 0.776}, {"ARM", "Asia", "Armenia", "2020-10-14", 
  58624., 1058., 695.571, 1039., 7., 6.286, 19783.79, 357.042, 234.734, 
  350.63, 2.362, 2.121, 1.57, "", "", "", "", "", "", "", "", "", "", "", "", 
  2839., 0.958, 0.245, 4.1, "tests performed", "", "", "", "", "", "", "", 
  "", "", "", 2.963234*^6, 102.931, 35.7, 11.232, 7.571, 8787.58, 1.8, 
  341.01, 7.11, 1.5, 52.1, 94.043, 4.2, 75.09, 0.776}, 
 {"ARM", "Asia", "Armenia", "2020-10-15", 59995., 1371., 788.857, 1046., 7., 
  6., 20246.46, 462.67, 266.215, 352.993, 2.362, 2.025, 1.59, "", "", "", "", 
  "", "", "", "", "", 336111., 113.427, "", 2917., 0.984, 0.27, 3.7, 
  "tests performed", "", "", "", "", "", "", "", "", "", "", 2.963234*^6, 
  102.931, 35.7, 11.232, 7.571, 8787.58, 1.8, 341.01, 7.11, 1.5, 52.1, 
  94.043, 4.2, 75.09, 0.776}, {"ARM", "Asia", "Armenia", "2020-10-16", 
  61460., 1465., 910.429, 1056., 10., 6.571, 20740.853, 494.392, 307.242, 
  356.367, 3.375, 2.218, 1.6, "", "", "", "", "", "", "", "", "", "", "", "", 
  3086., 1.041, 0.295, 3.4, "tests performed", "", "", "", "", "", "", "", 
  "", "", "", 2.963234*^6, 102.931, 35.7, 11.232, 7.571, 8787.58, 1.8, 
  341.01, 7.11, 1.5, 52.1, 94.043, 4.2, 75.09, 0.776}, 
 {"ARM", "Asia", "Armenia", "2020-10-17", 63000., 1540., 1037.714, 1067., 
  11., 7.286, 21260.555, 519.702, 350.197, 360.08, 3.712, 2.459, 1.6, "", "", 
  "", "", "", "", "", "", "", "", "", "", 3255., 1.098, 0.319, 3.1, 
  "tests performed", "", "", "", "", "", "", "", "", "", "", 2.963234*^6, 
  102.931, 35.7, 11.232, 7.571, 8787.58, 1.8, 341.01, 7.11, 1.5, 52.1, 
  94.043, 4.2, 75.09, 0.776}, {"ARM", "Asia", "Armenia", "2020-10-18", 
  64694., 1694., 1177.571, 1081., 14., 8.714, 21832.228, 571.673, 397.394, 
  364.804, 4.725, 2.941, 1.58, "", "", "", "", "", "", "", "", "", "", "", 
  "", 3423., 1.155, 0.344, 2.9, "tests performed", "", "", "", "", "", "", 
  "", "", "", "", 2.963234*^6, 102.931, 35.7, 11.232, 7.571, 8787.58, 1.8, 
  341.01, 7.11, 1.5, 52.1, 94.043, 4.2, 75.09, 0.776}, 
 {"ARM", "Asia", "Armenia", "2020-10-19", 65460., 766., 1234.143, 1091., 10., 
  9.286, 22090.729, 258.501, 416.485, 368.179, 3.375, 3.134, 1.55, "", "", 
  "", "", "", "", "", "", "", "", "", "", 3592., 1.212, 0.344, 2.9, 
  "tests performed", "", "", "", "", "", "", "", "", "", "", 2.963234*^6, 
  102.931, 35.7, 11.232, 7.571, 8787.58, 1.8, 341.01, 7.11, 1.5, 52.1, 
  94.043, 4.2, 75.09, 0.776}, {"ARM", "Asia", "Armenia", "2020-10-20", 
  66694., 1234., 1304., 1101., 10., 9.857, 22507.166, 416.437, 440.06, 
  371.554, 3.375, 3.326, 1.53, "", "", "", "", "", "", "", "", "", "", "", 
  "", 3868., 1.305, 0.337, 3., "tests performed", "", "", "", "", "", "", "", 
  "", "", "", 2.963234*^6, 102.931, 35.7, 11.232, 7.571, 8787.58, 1.8, 
  341.01, 7.11, 1.5, 52.1, 94.043, 4.2, 75.09, 0.776}, 
 {"ARM", "Asia", "Armenia", "2020-10-21", 68530., 1836., 1415.143, 1121., 
  20., 11.714, 23126.759, 619.593, 477.567, 378.303, 6.749, 3.953, 1.51, "", 
  "", "", "", "", "", "", "", "", "", "", "", 3959., 1.336, 0.357, 2.8, 
  "tests performed", "", "", "", "", "", "", "", "", "", "", 2.963234*^6, 
  102.931, 35.7, 11.232, 7.571, 8787.58, 1.8, 341.01, 7.11, 1.5, 52.1, 
  94.043, 4.2, 75.09, 0.776}, {"ARM", "Asia", "Armenia", "2020-10-22", 
  70836., 2306., 1548.714, 1131., 10., 12.143, 23904.963, 778.204, 522.643, 
  381.678, 3.375, 4.098, 1.49, "", "", "", "", "", "", "", "", "", "", "", 
  "", 4049., 1.366, 0.382, 2.6, "tests performed", "", "", "", "", "", "", 
  "", "", "", "", 2.963234*^6, 102.931, 35.7, 11.232, 7.571, 8787.58, 1.8, 
  341.01, 7.11, 1.5, 52.1, 94.043, 4.2, 75.09, 0.776}, 
 {"ARM", "Asia", "Armenia", "2020-10-23", 73310., 2474., 1692.857, 1145., 
  14., 12.714, 24739.862, 834.899, 571.287, 386.402, 4.725, 4.291, 1.46, "", 
  "", "", "", "", "", "", "", "", "", "", "", 4049., 1.366, 0.418, 2.4, 
  "tests performed", "", "", "", "", "", "", "", "", "", "", 2.963234*^6, 
  102.931, 35.7, 11.232, 7.571, 8787.58, 1.8, 341.01, 7.11, 1.5, 52.1, 
  94.043, 4.2, 75.09, 0.776}, {"ARM", "Asia", "Armenia", "2020-10-24", 
  75523., 2213., 1789., 1157., 12., 12.857, 25486.681, 746.819, 603.732, 
  390.452, 4.05, 4.339, 1.42, "", "", "", "", "", "", "", "", "", 372550., 
  125.724, "", 4049., 1.366, 0.442, 2.3, "tests performed", "", "", "", "", 
  "", "", "", "", "", "", 2.963234*^6, 102.931, 35.7, 11.232, 7.571, 8787.58, 
  1.8, 341.01, 7.11, 1.5, 52.1, 94.043, 4.2, 75.09, 0.776}, 
 {"ARM", "Asia", "Armenia", "2020-10-25", 77837., 2314., 1877.571, 1180., 
  23., 14.143, 26267.585, 780.904, 633.622, 398.214, 7.762, 4.773, 1.37, "", 
  "", "", "", "", "", "", "", "", "", "", "", 4045., 1.365, 0.464, 2.2, 
  "tests performed", "", "", "", "", "", "", "", "", "", "", 2.963234*^6, 
  102.931, 35.7, 11.232, 7.571, 8787.58, 1.8, 341.01, 7.11, 1.5, 52.1, 
  94.043, 4.2, 75.09, 0.776}, {"ARM", "Asia", "Armenia", "2020-10-26", 
  78810., 973., 1907.143, 1196., 16., 15., 26595.942, 328.357, 643.602, 
  403.613, 5.4, 5.062, 1.33, "", "", "", "", "", "", "", "", "", "", "", "", 
  4041., 1.364, 0.472, 2.1, "tests performed", "", "", "", "", "", "", "", 
  "", "", "", 2.963234*^6, 102.931, 35.7, 11.232, 7.571, 8787.58, 1.8, 
  341.01, 7.11, 1.5, 52.1, 94.043, 4.2, 75.09, 0.776}, 
 {"ARM", "Asia", "Armenia", "2020-10-27", 80410., 1600., 1959.429, 1222., 
  26., 17.286, 27135.893, 539.951, 661.247, 412.387, 8.774, 5.833, 1.29, "", 
  "", "", "", "", "", "", "", "", "", "", "", 4037., 1.362, 0.485, 2.1, 
  "tests performed", "", "", "", "", "", "", "", "", "", "", 2.963234*^6, 
  102.931, 35.7, 11.232, 7.571, 8787.58, 1.8, 341.01, 7.11, 1.5, 52.1, 
  94.043, 4.2, 75.09, 0.776}, {"ARM", "Asia", "Armenia", "2020-10-28", 
  82651., 2241., 2017.286, 1243., 21., 17.429, 27892.161, 756.268, 680.772, 
  419.474, 7.087, 5.882, 1.25, "", "", "", "", "", "", "", "", "", "", "", 
  "", 4033., 1.361, 0.5, 2., "tests performed", "", "", "", "", "", "", "", 
  "", "", "", 2.963234*^6, 102.931, 35.7, 11.232, 7.571, 8787.58, 1.8, 
  341.01, 7.11, 1.5, 52.1, 94.043, 4.2, 75.09, 0.776}, 
 {"ARM", "Asia", "Armenia", "2020-10-29", 85034., 2383., 2028.286, 1272., 
  29., 20.143, 28696.35, 804.189, 684.484, 429.261, 9.787, 6.798, 1.21, "", 
  "", "", "", "", "", "", "", "", 392660., 132.511, "", 4030., 1.36, 0.503, 
  2., "tests performed", "", "", "", "", "", "", "", "", "", "", 2.963234*^6, 
  102.931, 35.7, 11.232, 7.571, 8787.58, 1.8, 341.01, 7.11, 1.5, 52.1, 
  94.043, 4.2, 75.09, 0.776}, {"ARM", "Asia", "Armenia", "2020-10-30", 
  87432., 2398., 2017.429, 1300., 28., 22.143, 29505.601, 809.251, 680.82, 
  438.71, 9.449, 7.473, 1.19, "", "", "", "", "", "", "", "", "", "", "", "", 
  4056., 1.369, 0.497, 2., "tests performed", "", "", "", "", "", "", "", "", 
  "", "", 2.963234*^6, 102.931, 35.7, 11.232, 7.571, 8787.58, 1.8, 341.01, 
  7.11, 1.5, 52.1, 94.043, 4.2, 75.09, 0.776}, 
 {"ARM", "Asia", "Armenia", "2020-10-31", 89813., 2381., 2041.429, 1341., 
  41., 26.286, 30309.115, 803.514, 688.919, 452.546, 13.836, 8.871, 1.17, "", 
  "", "", "", "", "", "", "", "", "", "", "", 4083., 1.378, 0.5, 2., 
  "tests performed", "", "", "", "", "", "", "", "", "", "", 2.963234*^6, 
  102.931, 35.7, 11.232, 7.571, 8787.58, 1.8, 341.01, 7.11, 1.5, 52.1, 
  94.043, 4.2, 75.09, 0.776}, {"ARM", "Asia", "Armenia", "2020-11-01", 
  92254., 2441., 2059.571, 1363., 22., 26.143, 31132.877, 823.762, 695.042, 
  459.97, 7.424, 8.822, 1.15, "", "", "", "", "", "", "", "", "", "", "", "", 
  4114., 1.388, 0.501, 2., "tests performed", "", "", "", "", "", "", "", "", 
  "", "", 2.963234*^6, 102.931, 35.7, 11.232, 7.571, 8787.58, 1.8, 341.01, 
  7.11, 1.5, 52.1, 94.043, 4.2, 75.09, 0.776}, 
 {"ARM", "Asia", "Armenia", "2020-11-02", 93448., 1194., 2091.143, 1391., 
  28., 27.857, 31535.815, 402.938, 705.696, 469.42, 9.449, 9.401, 1.12, "", 
  "", "", "", "", "", "", "", "", "", "", "", 4145., 1.399, 0.504, 2., 
  "tests performed", "", "", "", "", "", "", "", "", "", "", 2.963234*^6, 
  102.931, 35.7, 11.232, 7.571, 8787.58, 1.8, 341.01, 7.11, 1.5, 52.1, 
  94.043, 4.2, 75.09, 0.776}, {"ARM", "Asia", "Armenia", "2020-11-03", 
  94776., 1328., 2052.286, 1413., 22., 27.286, 31983.974, 448.159, 692.583, 
  476.844, 7.424, 9.208, 1.09, "", "", "", "", "", "", "", "", "", "", "", 
  "", 4175., 1.409, 0.492, 2., "tests performed", "", "", "", "", "", "", "", 
  "", "", "", 2.963234*^6, 102.931, 35.7, 11.232, 7.571, 8787.58, 1.8, 
  341.01, 7.11, 1.5, 52.1, 94.043, 4.2, 75.09, 0.776}, 
 {"ARM", "Asia", "Armenia", "2020-11-04", 97150., 2374., 2071.286, 1448., 
  35., 29.286, 32785.126, 801.152, 698.995, 488.655, 11.811, 9.883, 1.06, "", 
  "", "", "", "", "", "", "", "", 418080., 141.089, "", 4206., 1.419, 0.492, 
  2., "tests performed", "", "", "", "", "", "", "", "", "", "", 2.963234*^6, 
  102.931, 35.7, 11.232, 7.571, 8787.58, 1.8, 341.01, 7.11, 1.5, 52.1, 
  94.043, 4.2, 75.09, 0.776}, {"ARM", "Asia", "Armenia", "2020-11-05", 
  99563., 2413., 2075.571, 1476., 28., 29.143, 33599.439, 814.313, 700.441, 
  498.104, 9.449, 9.835, 1.04, "", "", "", "", "", "", "", "", "", "", "", 
  "", 4391., 1.482, 0.473, 2.1, "tests performed", "", "", "", "", "", "", 
  "", "", "", "", 2.963234*^6, 102.931, 35.7, 11.232, 7.571, 8787.58, 1.8, 
  341.01, 7.11, 1.5, 52.1, 94.043, 4.2, 75.09, 0.776}, 
 {"ARM", "Asia", "Armenia", "2020-11-06", 101773., 2210., 2048.714, 1506., 
  30., 29.429, 34345.246, 745.807, 691.378, 508.229, 10.124, 9.931, 1.02, "", 
  "", "", "", "", "", "", "", "", "", "", "", 4545., 1.534, 0.451, 2.2, 
  "tests performed", "", "", "", "", "", "", "", "", "", "", 2.963234*^6, 
  102.931, 35.7, 11.232, 7.571, 8787.58, 1.8, 341.01, 7.11, 1.5, 52.1, 
  94.043, 4.2, 75.09, 0.776}, {"ARM", "Asia", "Armenia", "2020-11-07", 
  104249., 2476., 2062.286, 1533., 27., 27.429, 35180.819, 835.574, 695.958, 
  517.34, 9.112, 9.256, 1.01, "", "", "", "", "", "", "", "", "", 434026., 
  146.47, "", 4699., 1.586, 0.439, 2.3, "tests performed", "", "", "", "", 
  "", "", "", "", "", "", 2.963234*^6, 102.931, 35.7, 11.232, 7.571, 8787.58, 
  1.8, 341.01, 7.11, 1.5, 52.1, 94.043, 4.2, 75.09, 0.776}, 
 {"ARM", "Asia", "Armenia", "2020-11-08", 106424., 2175., 2024.286, 1559., 
  26., 28., 35914.815, 733.995, 683.134, 526.114, 8.774, 9.449, 0.99, "", "", 
  "", "", "", "", "", "", "", "", "", "", 4604., 1.554, 0.44, 2.3, 
  "tests performed", "", "", "", "", "", "", "", "", "", "", 2.963234*^6, 
  102.931, 35.7, 11.232, 7.571, 8787.58, 1.8, 341.01, 7.11, 1.5, 52.1, 
  94.043, 4.2, 75.09, 0.776}, {"ARM", "Asia", "Armenia", "2020-11-09", 
  107466., 1042., 2002.571, 1580., 21., 27., 36266.458, 351.643, 675.806, 
  533.201, 7.087, 9.112, 0.96, "", "", "", "", "", "", "", "", "", 441174., 
  148.883, "", 4510., 1.522, 0.444, 2.3, "tests performed", "", "", "", "", 
  "", "", "", "", "", "", 2.963234*^6, 102.931, 35.7, 11.232, 7.571, 8787.58, 
  1.8, 341.01, 7.11, 1.5, 52.1, 94.043, 4.2, 75.09, 0.776}, 
 {"ARM", "Asia", "Armenia", "2020-11-10", 108687., 1221., 1987.286, 1609., 
  29., 28., 36678.507, 412.05, 670.648, 542.988, 9.787, 9.449, 0.93, "", "", 
  "", "", "", "", "", "", "", "", "", "", 4424., 1.493, 0.449, 2.2, 
  "tests performed", "", "", "", "", "", "", "", "", "", "", 2.963234*^6, 
  102.931, 35.7, 11.232, 7.571, 8787.58, 1.8, 341.01, 7.11, 1.5, 52.1, 
  94.043, 4.2, 75.09, 0.776}, {"ARM", "Asia", "Armenia", "2020-11-11", 
  110548., 1861., 1914., 1636., 27., 26.857, 37306.537, 628.03, 645.916, 
  552.099, 9.112, 9.063, 0.9, "", "", "", "", "", "", "", "", "", 448450., 
  151.338, "", 4339., 1.464, 0.441, 2.3, "tests performed", "", "", "", "", 
  "", "", "", "", "", "", 2.963234*^6, 102.931, 35.7, 11.232, 7.571, 8787.58, 
  1.8, 341.01, 7.11, 1.5, 52.1, 94.043, 4.2, 75.09, 0.776}, 
 {"ARM", "Asia", "Armenia", "2020-11-12", 112680., 2132., 1873.857, 1668., 
  32., 27.429, 38026.022, 719.484, 632.369, 562.899, 10.799, 9.256, 0.88, "", 
  "", "", "", "", "", "", "", "", "", "", "", 4158., 1.403, 0.451, 2.2, 
  "tests performed", "", "", "", "", "", "", "", "", "", "", 2.963234*^6, 
  102.931, 35.7, 11.232, 7.571, 8787.58, 1.8, 341.01, 7.11, 1.5, 52.1, 
  94.043, 4.2, 75.09, 0.776}, {"ARM", "Asia", "Armenia", "2020-11-13", 
  114383., 1703., 1801.429, 1697., 29., 27.286, 38600.731, 574.71, 607.927, 
  572.685, 9.787, 9.208, 0.86, "", "", "", "", "", "", "", "", "", "", "", 
  "", 3978., 1.342, 0.453, 2.2, "tests performed", "", "", "", "", "", "", 
  "", "", "", "", 2.963234*^6, 102.931, 35.7, 11.232, 7.571, 8787.58, 1.8, 
  341.01, 7.11, 1.5, 52.1, 94.043, 4.2, 75.09, 0.776}, 
 {"ARM", "Asia", "Armenia", "2020-11-14", 115855., 1472., 1658., 1738., 41., 
  29.286, 39097.486, 496.755, 559.524, 586.521, 13.836, 9.883, 0.85, "", "", 
  "", "", "", "", "", "", "", 460606., 155.44, "", 3797., 1.281, 0.437, 2.3, 
  "tests performed", "", "", "", "", "", "", "", "", "", "", 2.963234*^6, 
  102.931, 35.7, 11.232, 7.571, 8787.58, 1.8, 341.01, 7.11, 1.5, 52.1, 
  94.043, 4.2, 75.09, 0.776}, {"ARM", "Asia", "Armenia", "2020-11-15", 
  117337., 1482., 1559., 1763., 25., 29.143, 39597.615, 500.129, 526.114, 
  594.958, 8.437, 9.835, 0.84, "", "", "", "", "", "", "", "", "", "", "", 
  "", 3640., 1.228, 0.428, 2.3, "tests performed", "", "", "", "", "", "", 
  "", "", "", "", 2.963234*^6, 102.931, 35.7, 11.232, 7.571, 8787.58, 1.8, 
  341.01, 7.11, 1.5, 52.1, 94.043, 4.2, 75.09, 0.776}, 
 {"ARM", "Asia", "Armenia", "2020-11-16", 117886., 549., 1488.571, 1788., 
  25., 29.714, 39782.886, 185.271, 502.347, 603.395, 8.437, 10.028, 0.85, "", 
  "", "", "", "", "", "", "", "", 465551., 157.109, "", 3482., 1.175, 0.428, 
  2.3, "tests performed", "", "", "", "", "", "", "", "", "", "", 
  2.963234*^6, 102.931, 35.7, 11.232, 7.571, 8787.58, 1.8, 341.01, 7.11, 1.5, 
  52.1, 94.043, 4.2, 75.09, 0.776}, {"ARM", "Asia", "Armenia", "2020-11-17", 
  118870., 984., 1454.714, 1811., 23., 28.857, 40114.955, 332.07, 490.921, 
  611.157, 7.762, 9.738, 0.84, "", "", "", "", "", "", "", "", "", "", "", 
  "", 3460., 1.168, 0.42, 2.4, "tests performed", "", "", "", "", "", "", "", 
  "", "", "", 2.963234*^6, 102.931, 35.7, 11.232, 7.571, 8787.58, 1.8, 
  341.01, 7.11, 1.5, 52.1, 94.043, 4.2, 75.09, 0.776}, 
 {"ARM", "Asia", "Armenia", "2020-11-18", 120459., 1589., 1415.857, 1839., 
  28., 29., 40651.194, 536.238, 477.808, 620.606, 9.449, 9.787, 0.84, "", "", 
  "", "", "", "", "", "", "", "", "", "", 3437., 1.16, 0.412, 2.4, 
  "tests performed", "", "", "", "", "", "", "", "", "", "", 2.963234*^6, 
  102.931, 35.7, 11.232, 7.571, 8787.58, 1.8, 341.01, 7.11, 1.5, 52.1, 
  94.043, 4.2, 75.09, 0.776}, {"ARM", "Asia", "Armenia", "2020-11-19", 
  121979., 1520., 1328.429, 1870., 31., 28.857, 41164.147, 512.953, 448.304, 
  631.067, 10.462, 9.738, 0.84, "", "", "", "", "", "", "", "", "", 475986., 
  160.631, "", 3355., 1.132, 0.396, 2.5, "tests performed", "", "", "", "", 
  "", "", "", "", "", "", 2.963234*^6, 102.931, 35.7, 11.232, 7.571, 8787.58, 
  1.8, 341.01, 7.11, 1.5, 52.1, 94.043, 4.2, 75.09, 0.776}, 
 {"ARM", "Asia", "Armenia", "2020-11-20", 123646., 1667., 1323.286, 1900., 
  30., 29., 41726.708, 562.561, 446.568, 641.191, 10.124, 9.787, 0.85, "", 
  "", "", "", "", "", "", "", "", "", "", "", 3324., 1.122, 0.398, 2.5, 
  "tests performed", "", "", "", "", "", "", "", "", "", "", 2.963234*^6, 
  102.931, 35.7, 11.232, 7.571, 8787.58, 1.8, 341.01, 7.11, 1.5, 52.1, 
  94.043, 4.2, 75.09, 0.776}, {"ARM", "Asia", "Armenia", "2020-11-21", 
  124839., 1193., 1283.429, 1931., 31., 27.571, 42129.309, 402.601, 433.118, 
  651.653, 10.462, 9.305, 0.85, "", "", "", "", "", "", "", "", "", 483652., 
  163.218, "", 3292., 1.111, 0.39, 2.6, "tests performed", "", "", "", "", 
  "", "", "", "", "", "", 2.963234*^6, 102.931, 35.7, 11.232, 7.571, 8787.58, 
  1.8, 341.01, 7.11, 1.5, 52.1, 94.043, 4.2, 75.09, 0.776}, 
 {"ARM", "Asia", "Armenia", "2020-11-22", 126224., 1385., 1269.571, 1952., 
  21., 27., 42596.703, 467.395, 428.441, 658.74, 7.087, 9.112, 0.87, "", "", 
  "", "", "", "", "", "", "", "", "", "", 3259., 1.1, 0.39, 2.6, 
  "tests performed", "", "", "", "", "", "", "", "", "", "", 2.963234*^6, 
  102.931, 35.7, 11.232, 7.571, 8787.58, 1.8, 341.01, 7.11, 1.5, 52.1, 
  94.043, 4.2, 75.09, 0.776}, {"ARM", "Asia", "Armenia", "2020-11-23", 
  126709., 485., 1260.429, 1976., 24., 26.857, 42760.376, 163.673, 425.356, 
  666.839, 8.099, 9.063, 0.88, "", "", "", "", "", "", "", "", "", "", "", 
  "", 3226., 1.089, 0.391, 2.6, "tests performed", "", "", "", "", "", "", 
  "", "", "", "", 2.963234*^6, 102.931, 35.7, 11.232, 7.571, 8787.58, 1.8, 
  341.01, 7.11, 1.5, 52.1, 94.043, 4.2, 75.09, 0.776}, 
 {"ARM", "Asia", "Armenia", "2020-11-24", 127522., 813., 1236., 2002., 26., 
  27.286, 43034.738, 274.362, 417.112, 675.613, 8.774, 9.208, 0.89, "", "", 
  "", "", "", "", "", "", "", 490370., 165.485, "", 3049., 1.029, 0.405, 2.5, 
  "tests performed", "", "", "", "", "", "", "", "", "", "", 2.963234*^6, 
  102.931, 35.7, 11.232, 7.571, 8787.58, 1.8, 341.01, 7.11, 1.5, 52.1, 
  94.043, 4.2, 75.09, 0.776}, {"ARM", "Asia", "Armenia", "2020-11-25", 
  129085., 1563., 1232.286, 2040., 38., 28.714, 43562.203, 527.464, 415.858, 
  688.437, 12.824, 9.69, 0.9, "", "", "", "", "", "", "", "", 4198., 494568., 
  166.901, 1.417, 3151., 1.063, 0.391, 2.6, "tests performed", "", "", "", 
  "", "", "", "", "", "", "", 2.963234*^6, 102.931, 35.7, 11.232, 7.571, 
  8787.58, 1.8, 341.01, 7.11, 1.5, 52.1, 94.043, 4.2, 75.09, 0.776}, 
 {"ARM", "Asia", "Armenia", "2020-11-26", 130870., 1785., 1270.143, 2068., 
  28., 28.286, 44164.585, 602.382, 428.634, 697.886, 9.449, 9.546, 0.9, "", 
  "", "", "", "", "", "", "", "", "", "", "", 3229., 1.09, 0.393, 2.5, 
  "tests performed", "", "", "", "", "", "", "", "", "", "", 2.963234*^6, 
  102.931, 35.7, 11.232, 7.571, 8787.58, 1.8, 341.01, 7.11, 1.5, 52.1, 
  94.043, 4.2, 75.09, 0.776}, {"ARM", "Asia", "Armenia", "2020-11-27", 
  132346., 1476., 1242.857, 2090., 22., 27.143, 44662.689, 498.104, 419.426, 
  705.31, 7.424, 9.16, 0.89, "", "", "", "", "", "", "", "", "", 502607., 
  169.614, "", 3255., 1.098, 0.382, 2.6, "tests performed", "", "", "", "", 
  "", "", "", "", "", "", 2.963234*^6, 102.931, 35.7, 11.232, 7.571, 8787.58, 
  1.8, 341.01, 7.11, 1.5, 52.1, 94.043, 4.2, 75.09, 0.776}, 
 {"ARM", "Asia", "Armenia", "2020-11-28", 133594., 1248., 1250.714, 2121., 
  31., 27.143, 45083.851, 421.161, 422.077, 715.772, 10.462, 9.16, 0.89, "", 
  "", "", "", "", "", "", "", "", "", "", "", 3167., 1.069, 0.395, 2.5, 
  "tests performed", "", "", "", "", "", "", "", "", "", "", 2.963234*^6, 
  102.931, 35.7, 11.232, 7.571, 8787.58, 1.8, 341.01, 7.11, 1.5, 52.1, 
  94.043, 4.2, 75.09, 0.776}, {"ARM", "Asia", "Armenia", "2020-11-29", 
  134768., 1174., 1220.571, 2142., 21., 27.143, 45480.04, 396.189, 411.905, 
  722.859, 7.087, 9.16, 0.88, "", "", "", "", "", "", "", "", "", 509029., 
  171.782, "", 3305., 1.115, 0.369, 2.7, "tests performed", "", "", "", "", 
  "", "", "", "", "", "", 2.963234*^6, 102.931, 35.7, 11.232, 7.571, 8787.58, 
  1.8, 341.01, 7.11, 1.5, 52.1, 94.043, 4.2, 75.09, 0.776}, 
 {"ARM", "Asia", "Armenia", "2020-11-30", 135124., 356., 1202.143, 2164., 
  22., 26.857, 45600.179, 120.139, 405.686, 730.283, 7.424, 9.063, 0.87, "", 
  "", "", "", "", "", "", "", "", "", "", "", 3317., 1.119, 0.362, 2.8, 
  "tests performed", "", "", "", "", "", "", "", "", "", "", 2.963234*^6, 
  102.931, 35.7, 11.232, 7.571, 8787.58, 1.8, 341.01, 7.11, 1.5, 52.1, 
  94.043, 4.2, 75.09, 0.776}, {"ARM", "Asia", "Armenia", "2020-12-01", 
  135967., 843., 1206.429, 2193., 29., 27.286, 45884.665, 284.486, 407.132, 
  740.07, 9.787, 9.208, 0.87, "", "", "", "", "", "", "", "", "", "", "", "", 
  3329., 1.123, 0.362, 2.8, "tests performed", "", "", "", "", "", "", "", 
  "", "", "", 2.963234*^6, 102.931, 35.7, 11.232, 7.571, 8787.58, 1.8, 
  341.01, 7.11, 1.5, 52.1, 94.043, 4.2, 75.09, 0.776}, 
 {"ARM", "Asia", "Armenia", "2020-12-02", 137231., 1264., 1163.714, 2228., 
  35., 26.857, 46311.226, 426.561, 392.718, 751.881, 11.811, 9.063, 0.87, "", 
  "", "", "", "", "", "", "", "", 515992., 174.131, "", 3061., 1.033, 0.38, 
  2.6, "tests performed", "", "", "", "", "", "", "", "", "", "", 
  2.963234*^6, 102.931, 35.7, 11.232, 7.571, 8787.58, 1.8, 341.01, 7.11, 1.5, 
  52.1, 94.043, 4.2, 75.09, 0.776}, {"ARM", "Asia", "Armenia", "2020-12-03", 
  138508., 1277., 1091.143, 2254., 26., 26.571, 46742.174, 430.948, 368.227, 
  760.655, 8.774, 8.967, 0.87, "", "", "", "", "", "", "", "", "", "", "", 
  "", 2970., 1.002, 0.367, 2.7, "tests performed", "", "", "", "", "", "", 
  "", "", "", "", 2.963234*^6, 102.931, 35.7, 11.232, 7.571, 8787.58, 1.8, 
  341.01, 7.11, 1.5, 52.1, 94.043, 4.2, 75.09, 0.776}, 
 {"ARM", "Asia", "Armenia", "2020-12-04", 139692., 1184., 1049.429, 2277., 
  23., 26.714, 47141.738, 399.563, 354.15, 768.417, 7.762, 9.015, 0.87, "", 
  "", "", "", "", "", "", "", "", "", "", "", 2879., 0.972, 0.365, 2.7, 
  "tests performed", "", "", "", "", "", "", "", "", "", "", 2.963234*^6, 
  102.931, 35.7, 11.232, 7.571, 8787.58, 1.8, 341.01, 7.11, 1.5, 52.1, 
  94.043, 4.2, 75.09, 0.776}, {"ARM", "Asia", "Armenia", "2020-12-05", 
  140959., 1267., 1052.143, 2309., 32., 26.857, 47569.311, 427.573, 355.066, 
  779.216, 10.799, 9.063, 0.88, "", "", "", "", "", "", "", "", "", 526148., 
  177.559, "", 2904., 0.98, 0.362, 2.8, "tests performed", "", "", "", "", 
  "", "", "", "", "", "", 2.963234*^6, 102.931, 35.7, 11.232, 7.571, 8787.58, 
  1.8, 341.01, 7.11, 1.5, 52.1, 94.043, 4.2, 75.09, 0.776}, 
 {"ARM", "Asia", "Armenia", "2020-12-06", 141937., 978., 1024.143, 2326., 
  17., 26.286, 47899.356, 330.045, 345.617, 784.953, 5.737, 8.871, 0.87, "", 
  "", "", "", "", "", "", "", 2728., 528876., 178.479, 0.921, 2835., 0.957, 
  0.361, 2.8, "tests performed", "", "", "", "", "", "", "", "", "", "", 
  2.963234*^6, 102.931, 35.7, 11.232, 7.571, 8787.58, 1.8, 341.01, 7.11, 1.5, 
  52.1, 94.043, 4.2, 75.09, 0.776}, {"ARM", "Asia", "Armenia", "2020-12-07", 
  142344., 407., 1031.429, 2344., 18., 25.714, 48036.706, 137.35, 348.075, 
  791.028, 6.074, 8.678, 0.87, "", "", "", "", "", "", "", "", "", "", "", 
  "", 2764., 0.933, 0.373, 2.7, "tests performed", "", "", "", "", "", "", 
  "", "", "", "", 2.963234*^6, 102.931, 35.7, 11.232, 7.571, 8787.58, 1.8, 
  341.01, 7.11, 1.5, 52.1, 94.043, 4.2, 75.09, 0.776}, 
 {"ARM", "Asia", "Armenia", "2020-12-08", 142928., 584., 994.429, 2372., 28., 
  25.571, 48233.788, 197.082, 335.589, 800.477, 9.449, 8.63, 0.87, "", "", 
  "", "", "", "", "", "", "", 532527., 179.711, "", 2694., 0.909, 0.369, 2.7, 
  "tests performed", "", "", "", "", "", "", "", "", "", "", 2.963234*^6, 
  102.931, 35.7, 11.232, 7.571, 8787.58, 1.8, 341.01, 7.11, 1.5, 52.1, 
  94.043, 4.2, 75.09, 0.776}, {"ARM", "Asia", "Armenia", "2020-12-09", 
  144066., 1138., 976.429, 2393., 21., 23.571, 48617.828, 384.04, 329.515, 
  807.564, 7.087, 7.955, 0.87, "", "", "", "", "", "", "", "", "", "", "", 
  "", 2816., 0.95, 0.347, 2.9, "tests performed", "", "", "", "", "", "", "", 
  "", "", "", 2.963234*^6, 102.931, 35.7, 11.232, 7.571, 8787.58, 1.8, 
  341.01, 7.11, 1.5, 52.1, 94.043, 4.2, 75.09, 0.776}, 
 {"ARM", "Asia", "Armenia", "2020-12-10", 145240., 1174., 961.714, 2416., 
  23., 23.143, 49014.016, 396.189, 324.549, 815.325, 7.762, 7.81, 0.88, "", 
  "", "", "", "", "", "", "", "", "", "", "", 2787., 0.941, 0.345, 2.9, 
  "tests performed", "", "", "", "", "", "", "", "", "", "", 2.963234*^6, 
  102.931, 35.7, 11.232, 7.571, 8787.58, 1.8, 341.01, 7.11, 1.5, 52.1, 
  94.043, 4.2, 75.09, 0.776}, {"ARM", "Asia", "Armenia", "2020-12-11", 
  146317., 1077., 946.429, 2445., 29., 24., 49377.471, 363.454, 319.39, 
  825.112, 9.787, 8.099, 0.88, "", "", "", "", "", "", "", "", "", "", "", 
  "", 2757., 0.93, 0.343, 2.9, "tests performed", "", "", "", "", "", "", "", 
  "", "", "", 2.963234*^6, 102.931, 35.7, 11.232, 7.571, 8787.58, 1.8, 
  341.01, 7.11, 1.5, 52.1, 94.043, 4.2, 75.09, 0.776}, 
 {"ARM", "Asia", "Armenia", "2020-12-12", 147312., 995., 907.571, 2462., 17., 
  21.857, 49713.252, 335.782, 306.277, 830.849, 5.737, 7.376, 0.88, "", "", 
  "", "", "", "", "", "", "", 545240., 184.002, "", 2727., 0.92, 0.333, 3., 
  "tests performed", "", "", "", "", "", "", "", "", "", "", 2.963234*^6, 
  102.931, 35.7, 11.232, 7.571, 8787.58, 1.8, 341.01, 7.11, 1.5, 52.1, 
  94.043, 4.2, 75.09, 0.776}, {"ARM", "Asia", "Armenia", "2020-12-13", 
  148325., 1013., 912.571, 2486., 24., 22.857, 50055.109, 341.856, 307.965, 
  838.948, 8.099, 7.714, 0.88, "", "", "", "", "", "", "", "", 3119., 
  548359., 185.054, 1.053, 2783., 0.939, 0.328, 3., "tests performed", "", 
  "", "", "", "", "", "", "", "", "", 2.963234*^6, 102.931, 35.7, 11.232, 
  7.571, 8787.58, 1.8, 341.01, 7.11, 1.5, 52.1, 94.043, 4.2, 75.09, 0.776}, 
 {"ARM", "Asia", "Armenia", "2020-12-14", 148682., 357., 905.429, 2503., 17., 
  22.714, 50175.585, 120.476, 305.554, 844.685, 5.737, 7.665, 0.87, "", "", 
  "", "", "", "", "", "", 1373., 549732., 185.518, 0.463, 2719., 0.918, 
  0.333, 3., "tests performed", "", "", "", "", "", "", "", "", "", "", 
  2.963234*^6, 102.931, 35.7, 11.232, 7.571, 8787.58, 1.8, 341.01, 7.11, 1.5, 
  52.1, 94.043, 4.2, 75.09, 0.776}, {"ARM", "Asia", "Armenia", "2020-12-15", 
  149120., 438., 884.571, 2529., 26., 22.429, 50323.397, 147.811, 298.516, 
  853.459, 8.774, 7.569, 0.86, "", "", "", "", "", "", "", "", 1905., 
  551637., 186.16, 0.643, 2730., 0.921, 0.324, 3.1, "tests performed", "", 
  "", "", "", "", "", "", "", "", "", 2.963234*^6, 102.931, 35.7, 11.232, 
  7.571, 8787.58, 1.8, 341.01, 7.11, 1.5, 52.1, 94.043, 4.2, 75.09, 0.776}, 
 {"ARM", "Asia", "Armenia", "2020-12-16", 150218., 1098., 878.857, 2556., 
  27., 23.286, 50693.938, 370.541, 296.587, 862.571, 9.112, 7.858, 0.87, "", 
  "", "", "", "", "", "", "", 3272., 554909., 187.265, 1.104, 2743., 0.926, 
  0.32, 3.1, "tests performed", "", "", "", "", "", "", "", "", "", "", 
  2.963234*^6, 102.931, 35.7, 11.232, 7.571, 8787.58, 1.8, 341.01, 7.11, 1.5, 
  52.1, 94.043, 4.2, 75.09, 0.776}, {"ARM", "Asia", "Armenia", "2020-12-17", 
  151392., 1174., 878.857, 2581., 25., 23.571, 51090.127, 396.189, 296.587, 
  871.008, 8.437, 7.955, 0.86, "", "", "", "", "", "", "", "", 3537., 
  558446., 188.458, 1.194, 2795., 0.943, 0.314, 3.2, "tests performed", "", 
  "", "", "", "", "", "", "", "", "", 2.963234*^6, 102.931, 35.7, 11.232, 
  7.571, 8787.58, 1.8, 341.01, 7.11, 1.5, 52.1, 94.043, 4.2, 75.09, 0.776}, 
 {"ARM", "Asia", "Armenia", "2020-12-18", 152253., 861., 848., 2596., 15., 
  21.571, 51380.687, 290.561, 286.174, 876.07, 5.062, 7.28, 0.85, "", "", "", 
  "", "", "", "", "", 2567., 561013., 189.325, 0.866, 2707., 0.914, 0.313, 
  3.2, "tests performed", "", "", "", "", "", "", "", "", "", "", 
  2.963234*^6, 102.931, 35.7, 11.232, 7.571, 8787.58, 1.8, 341.01, 7.11, 1.5, 
  52.1, 94.043, 4.2, 75.09, 0.776}, {"ARM", "Asia", "Armenia", "2020-12-19", 
  153173., 920., 837.286, 2616., 20., 22., 51691.159, 310.472, 282.558, 
  882.819, 6.749, 7.424, 0.84, "", "", "", "", "", "", "", "", 3170., 
  564183., 190.394, 1.07, 2706., 0.913, 0.309, 3.2, "tests performed", "", 
  "", "", "", "", "", "", "", "", "", 2.963234*^6, 102.931, 35.7, 11.232, 
  7.571, 8787.58, 1.8, 341.01, 7.11, 1.5, 52.1, 94.043, 4.2, 75.09, 0.776}, 
 {"ARM", "Asia", "Armenia", "2020-12-20", 153825., 652., 785.714, 2630., 14., 
  20.571, 51911.189, 220.03, 265.154, 887.544, 4.725, 6.942, 0.82, "", "", 
  "", "", "", "", "", "", 2563., 566746., 191.259, 0.865, 2627., 0.887, 
  0.299, 3.3, "tests performed", "", "", "", "", "", "", "", "", "", "", 
  2.963234*^6, 102.931, 35.7, 11.232, 7.571, 8787.58, 1.8, 341.01, 7.11, 1.5, 
  52.1, 94.043, 4.2, 75.09, 0.776}, {"ARM", "Asia", "Armenia", "2020-12-21", 
  154065., 240., 769., 2656., 26., 21.857, 51992.182, 80.993, 259.514, 
  896.318, 8.774, 7.376, 0.8, "", "", "", "", "", "", "", "", 1009., 567755., 
  191.6, 0.341, 2575., 0.869, 0.299, 3.3, "tests performed", "", "", "", "", 
  "", "", "", "", "", "", 2.963234*^6, 102.931, 35.7, 11.232, 7.571, 8787.58, 
  1.8, 341.01, 7.11, 1.5, 52.1, 94.043, 4.2, 75.09, 0.776}, 
 {"ARM", "Asia", "Armenia", "2020-12-22", 154602., 537., 783.143, 2673., 17., 
  20.571, 52173.402, 181.221, 264.287, 902.055, 5.737, 6.942, 0.79, "", "", 
  "", "", "", "", "", "", 2459., 570214., 192.43, 0.83, 2654., 0.896, 0.295, 
  3.4, "tests performed", "", "", "", "", "", "", "", "", "", "", 
  2.963234*^6, 102.931, 35.7, 11.232, 7.571, 8787.58, 1.8, 341.01, 7.11, 1.5, 
  52.1, 94.043, 4.2, 75.09, 0.776}, {"ARM", "Asia", "Armenia", "2020-12-23", 
  155440., 838., 746., 2691., 18., 19.286, 52456.202, 282.799, 251.752, 
  908.129, 6.074, 6.508, 0.77, "", "", "", "", "", "", "", "", 2953., 
  573167., 193.426, 0.997, 2608., 0.88, 0.286, 3.5, "tests performed", "", 
  "", "", "", "", "", "", "", "", "", 2.963234*^6, 102.931, 35.7, 11.232, 
  7.571, 8787.58, 1.8, 341.01, 7.11, 1.5, 52.1, 94.043, 4.2, 75.09, 0.776}, 
 {"ARM", "Asia", "Armenia", "2020-12-24", 156142., 702., 678.571, 2714., 23., 
  19., 52693.105, 236.903, 228.997, 915.891, 7.762, 6.412, 0.75, "", "", "", 
  "", "", "", "", "", 2743., 575910., 194.352, 0.926, 2495., 0.842, 0.272, 
  3.7, "tests performed", "", "", "", "", "", "", "", "", "", "", 
  2.963234*^6, 102.931, 35.7, 11.232, 7.571, 8787.58, 1.8, 341.01, 7.11, 1.5, 
  52.1, 94.043, 4.2, 75.09, 0.776}, {"ARM", "Asia", "Armenia", "2020-12-25", 
  156763., 621., 644.286, 2733., 19., 19.571, 52902.673, 209.568, 217.427, 
  922.303, 6.412, 6.605, 0.74, "", "", "", "", "", "", "", "", 2866., 
  578776., 195.319, 0.967, 2538., 0.856, 0.254, 3.9, "tests performed", "", 
  "", "", "", "", "", "", "", "", "", 2.963234*^6, 102.931, 35.7, 11.232, 
  7.571, 8787.58, 1.8, 341.01, 7.11, 1.5, 52.1, 94.043, 4.2, 75.09, 0.776}, 
 {"ARM", "Asia", "Armenia", "2020-12-26", 157349., 586., 596.571, 2752., 19., 
  19.429, 53100.43, 197.757, 201.324, 928.715, 6.412, 6.557, 0.73, "", "", 
  "", "", "", "", "", "", 2610., 581386., 196.2, 0.881, 2458., 0.829, 0.243, 
  4.1, "tests performed", "", "", "", "", "", "", "", "", "", "", 
  2.963234*^6, 102.931, 35.7, 11.232, 7.571, 8787.58, 1.8, 341.01, 7.11, 1.5, 
  52.1, 94.043, 4.2, 75.09, 0.776}, {"ARM", "Asia", "Armenia", "2020-12-27", 
  157834., 485., 572.714, 2768., 16., 19.714, 53264.103, 163.673, 193.273, 
  934.115, 5.4, 6.653, 0.71, "", "", "", "", "", "", "", "", 2258., 583644., 
  196.962, 0.762, 2414., 0.815, 0.237, 4.2, "tests performed", "", "", "", 
  "", "", "", "", "", "", "", 2.963234*^6, 102.931, 35.7, 11.232, 7.571, 
  8787.58, 1.8, 341.01, 7.11, 1.5, 52.1, 94.043, 4.2, 75.09, 0.776}, 
 {"ARM", "Asia", "Armenia", "2020-12-28", 157948., 114., 554.714, 2775., 7., 
  17., 53302.574, 38.471, 187.199, 936.477, 2.362, 5.737, 0.7, "", "", "", 
  "", "", "", "", "", 1413., 585057., 197.439, 0.477, 2472., 0.834, 0.224, 
  4.5, "tests performed", "", "", "", "", "", "", "", "", "", "", 
  2.963234*^6, 102.931, 35.7, 11.232, 7.571, 8787.58, 1.8, 341.01, 7.11, 1.5, 
  52.1, 94.043, 4.2, 75.09, 0.776}, {"ARM", "Asia", "Armenia", "2020-12-29", 
  158296., 348., 527.714, 2797., 22., 17.714, 53420.013, 117.439, 178.087, 
  943.901, 7.424, 5.978, 0.69, "", "", "", "", "", "", "", "", 2483., 
  587540., 198.277, 0.838, 2475., 0.835, 0.213, 4.7, "tests performed", "", 
  "", "", "", "", "", "", "", "", "", 2.963234*^6, 102.931, 35.7, 11.232, 
  7.571, 8787.58, 1.8, 341.01, 7.11, 1.5, 52.1, 94.043, 4.2, 75.09, 0.776}, 
 {"ARM", "Asia", "Armenia", "2020-12-30", 158878., 582., 491.143, 2807., 10., 
  16.571, 53616.42, 196.407, 165.746, 947.276, 3.375, 5.592, 0.68, "", "", 
  "", "", "", "", "", "", 3508., 591048., 199.46, 1.184, 2554., 0.862, 0.192, 
  5.2, "tests performed", "", "", "", "", "", "", "", "", "", "", 
  2.963234*^6, 102.931, 35.7, 11.232, 7.571, 8787.58, 1.8, 341.01, 7.11, 1.5, 
  52.1, 94.043, 4.2, 75.09, 0.776}, {"ARM", "Asia", "Armenia", "2020-12-31", 
  159409., 531., 466.714, 2823., 16., 15.571, 53795.617, 179.196, 157.502, 
  952.675, 5.4, 5.255, 0.66, "", "", "", "", "", "", "", "", 2855., 593903., 
  200.424, 0.963, 2570., 0.867, 0.182, 5.5, "tests performed", "", "", "", 
  "", "", "", "", "", "", "", 2.963234*^6, 102.931, 35.7, 11.232, 7.571, 
  8787.58, 1.8, 341.01, 7.11, 1.5, 52.1, 94.043, 4.2, 75.09, 0.776}, 
 {"ARM", "Asia", "Armenia", "2021-01-01", 159738., 329., 425., 2828., 5., 
  13.571, 53906.644, 111.027, 143.424, 954.363, 1.687, 4.58, 0.64, "", "", 
  "", "", "", "", "", "", 1973., 595876., 201.09, 0.666, 2443., 0.824, 0.174, 
  5.7, "tests performed", "", "", "", "", "", "", "", "", "", "", 
  2.963234*^6, 102.931, 35.7, 11.232, 7.571, 8787.58, 1.8, 341.01, 7.11, 1.5, 
  52.1, 94.043, 4.2, 75.09, 0.776}, {"ARM", "Asia", "Armenia", "2021-01-02", 
  159798., 60., 349.857, 2836., 8., 12., 53926.892, 20.248, 118.066, 957.062, 
  2.7, 4.05, 0.63, "", "", "", "", "", "", "", "", 540., 596416., 201.272, 
  0.182, 2147., 0.725, 0.163, 6.1, "tests performed", "", "", "", "", "", "", 
  "", "", "", "", 2.963234*^6, 102.931, 35.7, 11.232, 7.571, 8787.58, 1.8, 
  341.01, 7.11, 1.5, 52.1, 94.043, 4.2, 75.09, 0.776}, 
 {"ARM", "Asia", "Armenia", "2021-01-03", 160027., 229., 313.286, 2850., 14., 
  11.714, 54004.172, 77.28, 105.724, 961.787, 4.725, 3.953, 0.66, "", "", "", 
  "", "", "", "", "", "", "", "", "", 1988., 0.671, 0.158, 6.3, 
  "tests performed", "", "", "", "", "", "", "", "", "", "", 2.963234*^6, 
  102.931, 35.7, 11.232, 7.571, 8787.58, 1.8, 341.01, 7.11, 1.5, 52.1, 
  94.043, 4.2, 75.09, 0.776}, {"ARM", "Asia", "Armenia", "2021-01-04", 
  160220., 193., 324.571, 2864., 14., 12.714, 54069.304, 65.132, 109.533, 
  966.512, 4.725, 4.291, 0.7, "", "", "", "", "", "", "", "", "", 598705., 
  202.044, "", 1950., 0.658, 0.166, 6., "tests performed", "", "", "", "", 
  "", "", "", "", "", "", 2.963234*^6, 102.931, 35.7, 11.232, 7.571, 8787.58, 
  1.8, 341.01, 7.11, 1.5, 52.1, 94.043, 4.2, 75.09, 0.776}, 
 {"ARM", "Asia", "Armenia", "2021-01-05", 160544., 324., 321.143, 2878., 14., 
  11.571, 54178.644, 109.34, 108.376, 971.236, 4.725, 3.905, 0.72, "", "", 
  "", "", "", "", "", "", 1601., 600306., 202.585, 0.54, 1824., 0.616, 0.176, 
  5.7, "tests performed", "", "", "", "", "", "", "", "", "", "", 
  2.963234*^6, 102.931, 35.7, 11.232, 7.571, 8787.58, 1.8, 341.01, 7.11, 1.5, 
  52.1, 94.043, 4.2, 75.09, 0.776}, {"ARM", "Asia", "Armenia", "2021-01-06", 
  160853., 309., 282.143, 2890., 12., 11.857, 54282.922, 104.278, 95.215, 
  975.286, 4.05, 4.001, 0.73, "", "", "", "", "", "", "", "", 1462., 601768., 
  203.078, 0.493, 1531., 0.517, 0.184, 5.4, "tests performed", "", "", "", 
  "", "", "", "", "", "", "", 2.963234*^6, 102.931, 35.7, 11.232, 7.571, 
  8787.58, 1.8, 341.01, 7.11, 1.5, 52.1, 94.043, 4.2, 75.09, 0.776}, 
 {"ARM", "Asia", "Armenia", "2021-01-07", 161054., 201., 235., 2901., 11., 
  11.143, 54350.753, 67.831, 79.305, 978.998, 3.712, 3.76, 0.76, "", "", "", 
  "", "", "", "", "", 1218., 602986., 203.489, 0.411, 1298., 0.438, 0.181, 
  5.5, "tests performed", "", "", "", "", "", "", "", "", "", "", 
  2.963234*^6, 102.931, 35.7, 11.232, 7.571, 8787.58, 1.8, 341.01, 7.11, 1.5, 
  52.1, 94.043, 4.2, 75.09, 0.776}, {"ARM", "Asia", "Armenia", "2021-01-08", 
  161415., 361., 239.571, 2908., 7., 11.429, 54472.58, 121.826, 80.848, 
  981.36, 2.362, 3.857, 0.81, "", "", "", "", "", "", "", "", 1700., 604686., 
  204.063, 0.574, 1259., 0.425, 0.19, 5.3, "tests performed", "", "", "", "", 
  "", "", "", "", "", "", 2.963234*^6, 102.931, 35.7, 11.232, 7.571, 8787.58, 
  1.8, 341.01, 7.11, 1.5, 52.1, 94.043, 4.2, 75.09, 0.776}, 
 {"ARM", "Asia", "Armenia", "2021-01-09", 161794., 379., 285.143, 2922., 14., 
  12.286, 54600.48, 127.901, 96.227, 986.085, 4.725, 4.146, 0.86, "", "", "", 
  "", "", "", "", "", 2123., 606809., 204.779, 0.716, 1485., 0.501, 0.192, 
  5.2, "tests performed", "", "", "", "", "", "", "", "", "", "", 
  2.963234*^6, 102.931, 35.7, 11.232, 7.571, 8787.58, 1.8, 341.01, 7.11, 1.5, 
  52.1, 94.043, 4.2, 75.09, 0.776}, {"ARM", "Asia", "Armenia", "2021-01-10", 
  162131., 337., 300.571, 2929., 7., 11.286, 54714.208, 113.727, 101.434, 
  988.447, 2.362, 3.809, 0.89, "", "", "", "", "", "", "", "", 2096., 
  608905., 205.487, 0.707, 1621., 0.547, 0.185, 5.4, "tests performed", "", 
  "", "", "", "", "", "", "", "", "", 2.963234*^6, 102.931, 35.7, 11.232, 
  7.571, 8787.58, 1.8, 341.01, 7.11, 1.5, 52.1, 94.043, 4.2, 75.09, 0.776}, 
 {"ARM", "Asia", "Armenia", "2021-01-11", 162288., 157., 295.429, 2931., 2., 
  9.571, 54767.19, 52.983, 99.698, 989.122, 0.675, 3.23, 0.91, "", "", "", 
  "", "", "", "", "", 1025., 609930., 205.833, 0.346, 1604., 0.541, 0.184, 
  5.4, "tests performed", "", "", "", "", "", "", "", "", "", "", 
  2.963234*^6, 102.931, 35.7, 11.232, 7.571, 8787.58, 1.8, 341.01, 7.11, 1.5, 
  52.1, 94.043, 4.2, 75.09, 0.776}, {"ARM", "Asia", "Armenia", "2021-01-12", 
  162643., 355., 299.857, 2941., 10., 9., 54886.992, 119.802, 101.193, 
  992.497, 3.375, 3.037, 0.93, "", "", "", "", "", "", "", "", 1885., 
  611815., 206.469, 0.636, 1644., 0.555, 0.182, 5.5, "tests performed", "", 
  "", "", "", "", "", "", "", "", "", 2.963234*^6, 102.931, 35.7, 11.232, 
  7.571, 8787.58, 1.8, 341.01, 7.11, 1.5, 52.1, 94.043, 4.2, 75.09, 0.776}, 
 {"ARM", "Asia", "Armenia", "2021-01-13", 163128., 485., 325., 2951., 10., 
  8.714, 55050.664, 163.673, 109.677, 995.871, 3.375, 2.941, 0.94, "", "", 
  "", "", "", "", "", "", 2093., 613908., 207.175, 0.706, 1734., 0.585, 
  0.187, 5.3, "tests performed", "", "", "", "", "", "", "", "", "", "", 
  2.963234*^6, 102.931, 35.7, 11.232, 7.571, 8787.58, 1.8, 341.01, 7.11, 1.5, 
  52.1, 94.043, 4.2, 75.09, 0.776}, {"ARM", "Asia", "Armenia", "2021-01-14", 
  163576., 448., 360.286, 2963., 12., 8.857, 55201.85, 151.186, 121.585, 
  999.921, 4.05, 2.989, 0.92, "", "", "", "", "", "", "", "", 2612., 616520., 
  208.056, 0.881, 1933., 0.652, 0.186, 5.4, "tests performed", "", "", "", 
  "", "", "", "", "", "", "", 2.963234*^6, 102.931, 35.7, 11.232, 7.571, 
  8787.58, 1.8, 341.01, 7.11, 1.5, 52.1, 94.043, 4.2, 75.09, 0.776}, 
 {"ARM", "Asia", "Armenia", "2021-01-15", 163972., 396., 365.286, 2974., 11., 
  9.429, 55335.488, 133.638, 123.273, 1003.633, 3.712, 3.182, 0.9, "", "", 
  "", "", "", "", "", "", 2546., 619066., 208.916, 0.859, 2054., 0.693, 
  0.178, 5.6, "tests performed", "", "", "", "", "", "", "", "", "", "", 
  2.963234*^6, 102.931, 35.7, 11.232, 7.571, 8787.58, 1.8, 341.01, 7.11, 1.5, 
  52.1, 94.043, 4.2, 75.09, 0.776}, {"ARM", "Asia", "Armenia", "2021-01-16", 
  164235., 263., 348.714, 2987., 13., 9.286, 55424.243, 88.754, 117.68, 
  1008.02, 4.387, 3.134, 0.87, "", "", "", "", "", "", "", "", 1638., 
  620704., 209.468, 0.553, 1985., 0.67, 0.176, 5.7, "tests performed", "", 
  "", "", "", "", "", "", "", "", "", 2.963234*^6, 102.931, 35.7, 11.232, 
  7.571, 8787.58, 1.8, 341.01, 7.11, 1.5, 52.1, 94.043, 4.2, 75.09, 0.776}, 
 {"ARM", "Asia", "Armenia", "2021-01-17", 164586., 351., 350.714, 2992., 5., 
  9., 55542.694, 118.452, 118.355, 1009.708, 1.687, 3.037, 0.85, "", "", "", 
  "", "", "", "", "", 2607., 623311., 210.348, 0.88, 2058., 0.695, 0.17, 5.9, 
  "tests performed", "", "", "", "", "", "", "", "", "", "", 2.963234*^6, 
  102.931, 35.7, 11.232, 7.571, 8787.58, 1.8, 341.01, 7.11, 1.5, 52.1, 
  94.043, 4.2, 75.09, 0.776}, {"ARM", "Asia", "Armenia", "2021-01-18", 
  164676., 90., 341.143, 2998., 6., 9.571, 55573.066, 30.372, 115.125, 
  1011.732, 2.025, 3.23, 0.82, "", "", "", "", "", "", "", "", 842., 624153., 
  210.632, 0.284, 2032., 0.686, 0.168, 6., "tests performed", "", "", "", "", 
  "", "", "", "", "", "", 2.963234*^6, 102.931, 35.7, 11.232, 7.571, 8787.58, 
  1.8, 341.01, 7.11, 1.5, 52.1, 94.043, 4.2, 75.09, 0.776}, 
 {"ARM", "Asia", "Armenia", "2021-01-19", 164912., 236., 324.143, 3007., 9., 
  9.429, 55652.709, 79.643, 109.388, 1014.77, 3.037, 3.182, 0.8, "", "", "", 
  "", "", "", "", "", 2224., 626377., 211.383, 0.751, 2080., 0.702, 0.156, 
  6.4, "tests performed", "", "", "", "", "", "", "", "", "", "", 
  2.963234*^6, 102.931, 35.7, 11.232, 7.571, 8787.58, 1.8, 341.01, 7.11, 1.5, 
  52.1, 94.043, 4.2, 75.09, 0.776}, {"ARM", "Asia", "Armenia", "2021-01-20", 
  165221., 309., 299., 3016., 9., 9.286, 55756.987, 104.278, 100.903, 
  1017.807, 3.037, 3.134, 0.77, "", "", "", "", "", "", "", "", 2028., 
  628405., 212.067, 0.684, 2071., 0.699, 0.144, 6.9, "tests performed", "", 
  "", "", "", "", "", "", "", "", "", 2.963234*^6, 102.931, 35.7, 11.232, 
  7.571, 8787.58, 1.8, 341.01, 7.11, 1.5, 52.1, 94.043, 4.2, 75.09, 0.776}, 
 {"ARM", "Asia", "Armenia", "2021-01-21", 165528., 307., 278.857, 3021., 5., 
  8.286, 55860.59, 103.603, 94.106, 1019.494, 1.687, 2.796, 0.74, "", "", "", 
  "", "", "", "", "", 2199., 630604., 212.809, 0.742, 2012., 0.679, 0.139, 
  7.2, "tests performed", "", "", "", "", "", "", "", "", "", "", 
  2.963234*^6, 102.931, 35.7, 11.232, 7.571, 8787.58, 1.8, 341.01, 7.11, 1.5, 
  52.1, 94.043, 4.2, 75.09, 0.776}, {"ARM", "Asia", "Armenia", "2021-01-22", 
  165711., 183., 248.429, 3030., 9., 8., 55922.347, 61.757, 83.837, 1022.531, 
  3.037, 2.7, 0.72, "", "", "", "", "", "", "", "", "", "", "", "", 1949., 
  0.658, 0.127, 7.8, "tests performed", "", "", "", "", "", "", "", "", "", 
  "", 2.963234*^6, 102.931, 35.7, 11.232, 7.571, 8787.58, 1.8, 341.01, 7.11, 
  1.5, 52.1, 94.043, 4.2, 75.09, 0.776}, {"ARM", "Asia", "Armenia", 
  "2021-01-23", 165909., 198., 239.143, 3034., 4., 6.714, 55989.166, 66.819, 
  80.703, 1023.881, 1.35, 2.266, 0.71, "", "", "", "", "", "", "", "", "", 
  634812., 214.229, "", 2015., 0.68, 0.119, 8.4, "tests performed", "", "", 
  "", "", "", "", "", "", "", "", 2.963234*^6, 102.931, 35.7, 11.232, 7.571, 
  8787.58, 1.8, 341.01, 7.11, 1.5, 52.1, 94.043, 4.2, 75.09, 0.776}, 
 {"ARM", "Asia", "Armenia", "2021-01-24", 166036., 127., 207.143, 3039., 5., 
  6.714, 56032.024, 42.859, 69.904, 1025.569, 1.687, 2.266, 0.7, "", "", "", 
  "", "", "", "", "", "", "", "", "", 1838., 0.62, 0.113, 8.9, 
  "tests performed", "", "", "", "", "", "", "", "", "", "", 2.963234*^6, 
  102.931, 35.7, 11.232, 7.571, 8787.58, 1.8, 341.01, 7.11, 1.5, 52.1, 
  94.043, 4.2, 75.09, 0.776}, {"ARM", "Asia", "Armenia", "2021-01-25", 
  166094., 58., 202.571, 3047., 8., 7., 56051.598, 19.573, 68.362, 1028.268, 
  2.7, 2.362, 0.7, "", "", "", "", "", "", "", "", "", 637544., 215.151, "", 
  1913., 0.646, 0.106, 9.4, "tests performed", "", "", "", "", "", "", "", 
  "", "", "", 2.963234*^6, 102.931, 35.7, 11.232, 7.571, 8787.58, 1.8, 
  341.01, 7.11, 1.5, 52.1, 94.043, 4.2, 75.09, 0.776}, 
 {"ARM", "Asia", "Armenia", "2021-01-26", 166232., 138., 188.571, 3052., 5., 
  6.429, 56098.168, 46.571, 63.637, 1029.956, 1.687, 2.169, 0.71, "", "", "", 
  "", "", "", "", "", 1938., 639482., 215.805, 0.654, 1872., 0.632, 0.101, 
  9.9, "tests performed", "", "", "", "", "", "", "", "", "", "", 
  2.963234*^6, 102.931, 35.7, 11.232, 7.571, 8787.58, 1.8, 341.01, 7.11, 1.5, 
  52.1, 94.043, 4.2, 75.09, 0.776}, {"ARM", "Asia", "Armenia", "2021-01-27", 
  166427., 195., 172.286, 3056., 4., 5.714, 56163.975, 65.806, 58.141, 
  1031.306, 1.35, 1.928, 0.71, "", "", "", "", "", "", "", "", 2144., 
  641626., 216.529, 0.724, 1889., 0.637, 0.091, 11., "tests performed", "", 
  "", "", "", "", "", "", "", "", "", 2.963234*^6, 102.931, 35.7, 11.232, 
  7.571, 8787.58, 1.8, 341.01, 7.11, 1.5, 52.1, 94.043, 4.2, 75.09, 0.776}, 
 {"ARM", "Asia", "Armenia", "2021-01-28", 166669., 242., 163., 3067., 11., 
  6.571, 56245.642, 81.668, 55.007, 1035.018, 3.712, 2.218, 0.72, "", "", "", 
  "", "", "", "", "", "", "", "", "", 1801., 0.608, 0.091, 11., 
  "tests performed", "", "", "", "", "", "", "", "", "", "", 2.963234*^6, 
  102.931, 35.7, 11.232, 7.571, 8787.58, 1.8, 341.01, 7.11, 1.5, 52.1, 
  94.043, 4.2, 75.09, 0.776}, {"ARM", "Asia", "Armenia", "2021-01-29", 
  166728., 59., 145.286, 3069., 2., 5.571, 56265.553, 19.911, 49.029, 
  1035.693, 0.675, 1.88, 0.72, "", "", "", "", "", "", "", "", "", 644796., 
  217.599, "", 1727., 0.583, 0.084, 11.9, "tests performed", "", "", "", "", 
  "", "", "", "", "", "", 2.963234*^6, 102.931, 35.7, 11.232, 7.571, 8787.58, 
  1.8, 341.01, 7.11, 1.5, 52.1, 94.043, 4.2, 75.09, 0.776}, 
 {"ARM", "Asia", "Armenia", "2021-01-30", 166901., 173., 141.714, 3071., 2., 
  5.286, 56323.935, 58.382, 47.824, 1036.368, 0.675, 1.784, 0.75, "", "", "", 
  "", "", "", "", "", 1767., 646563., 218.195, 0.596, 1679., 0.567, 0.084, 
  11.8, "tests performed", "", "", "", "", "", "", "", "", "", "", 
  2.963234*^6, 102.931, 35.7, 11.232, 7.571, 8787.58, 1.8, 341.01, 7.11, 1.5, 
  52.1, 94.043, 4.2, 75.09, 0.776}, {"ARM", "Asia", "Armenia", "2021-01-31", 
  167026., 125., 141.429, 3080., 9., 5.857, 56366.119, 42.184, 47.728, 
  1039.405, 3.037, 1.977, 0.78, "", "", "", "", "", "", "", "", 1957., 
  648520., 218.855, 0.66, 1763., 0.595, 0.08, 12.5, "tests performed", "", 
  "", "", "", "", "", "", "", "", "", 2.963234*^6, 102.931, 35.7, 11.232, 
  7.571, 8787.58, 1.8, 341.01, 7.11, 1.5, 52.1, 94.043, 4.2, 75.09, 0.776}, 
 {"ARM", "Asia", "Armenia", "2021-02-01", 167088., 62., 142., 3084., 4., 
  5.286, 56387.042, 20.923, 47.921, 1040.755, 1.35, 1.784, 0.81, "", "", "", 
  "", "", "", "", "", 1473., 649993., 219.353, 0.497, 1778., 0.6, 0.08, 12.5, 
  "tests performed", "", "", "", "", "", "", "", "", "", "", 2.963234*^6, 
  102.931, 35.7, 11.232, 7.571, 8787.58, 1.8, 341.01, 7.11, 1.5, 52.1, 
  94.043, 4.2, 75.09, 0.776}, {"ARM", "Asia", "Armenia", "2021-02-02", 
  167231., 143., 142.714, 3089., 5., 5.286, 56435.3, 48.258, 48.162, 
  1042.442, 1.687, 1.784, 0.84, "", "", "", "", "", "", "", "", 1921., 
  651914., 220.001, 0.648, 1776., 0.599, 0.08, 12.4, "tests performed", "", 
  "", "", "", "", "", "", "", "", "", 2.963234*^6, 102.931, 35.7, 11.232, 
  7.571, 8787.58, 1.8, 341.01, 7.11, 1.5, 52.1, 94.043, 4.2, 75.09, 0.776}, 
 {"ARM", "Asia", "Armenia", "2021-02-03", 167421., 190., 142., 3096., 7., 
  5.714, 56499.419, 64.119, 47.921, 1044.804, 2.362, 1.928, 0.86, "", "", "", 
  "", "", "", "", "", 2580., 654494., 220.872, 0.871, 1838., 0.62, 0.077, 
  12.9, "tests performed", "", "", "", "", "", "", "", "", "", "", 
  2.963234*^6, 102.931, 35.7, 11.232, 7.571, 8787.58, 1.8, 341.01, 7.11, 1.5, 
  52.1, 94.043, 4.2, 75.09, 0.776}, {"ARM", "Asia", "Armenia", "2021-02-04", 
  167568., 147., 128.429, 3107., 11., 5.714, 56549.027, 49.608, 43.341, 
  1048.517, 3.712, 1.928, 0.87, "", "", "", "", "", "", "", "", 1829., 
  656323., 221.489, 0.617, 1873., 0.632, 0.069, 14.6, "tests performed", "", 
  "", "", "", "", "", "", "", "", "", 2.963234*^6, 102.931, 35.7, 11.232, 
  7.571, 8787.58, 1.8, 341.01, 7.11, 1.5, 52.1, 94.043, 4.2, 75.09, 0.776}, 
 {"ARM", "Asia", "Armenia", "2021-02-05", 167726., 158., 142.571, 3109., 2., 
  5.714, 56602.347, 53.32, 48.113, 1049.192, 0.675, 1.928, 0.91, "", "", "", 
  "", "", "", "", "", 2858., 659181., 222.453, 0.964, 2055., 0.693, 0.069, 
  14.4, "tests performed", "", "", "", "", "", "", "", "", "", "", 
  2.963234*^6, 102.931, 35.7, 11.232, 7.571, 8787.58, 1.8, 341.01, 7.11, 1.5, 
  52.1, 94.043, 4.2, 75.09, 0.776}, {"ARM", "Asia", "Armenia", "2021-02-06", 
  167937., 211., 148., 3114., 5., 6.143, 56673.553, 71.206, 49.945, 1050.879, 
  1.687, 2.073, 0.94, "", "", "", "", "", "", "", "", 2568., 661749., 223.32, 
  0.867, 2169., 0.732, 0.068, 14.7, "tests performed", "", "", "", "", "", 
  "", "", "", "", "", 2.963234*^6, 102.931, 35.7, 11.232, 7.571, 8787.58, 
  1.8, 341.01, 7.11, 1.5, 52.1, 94.043, 4.2, 75.09, 0.776}, 
 {"ARM", "Asia", "Armenia", "2021-02-07", 168088., 151., 151.714, 3117., 3., 
  5.286, 56724.511, 50.958, 51.199, 1051.891, 1.012, 1.784, 0.95, "", "", "", 
  "", "", "", "", "", 2576., 664325., 224.189, 0.869, 2258., 0.762, 0.067, 
  14.9, "tests performed", "", "", "", "", "", "", "", "", "", "", 
  2.963234*^6, 102.931, 35.7, 11.232, 7.571, 8787.58, 1.8, 341.01, 7.11, 1.5, 
  52.1, 94.043, 4.2, 75.09, 0.776}, {"ARM", "Asia", "Armenia", "2021-02-08", 
  168177., 89., 155.571, 3123., 6., 5.571, 56754.546, 30.035, 52.501, 
  1053.916, 2.025, 1.88, 0.96, "", "", "", "", "", "", "", "", 1870., 
  666195., 224.82, 0.631, 2315., 0.781, 0.067, 14.9, "tests performed", "", 
  "", "", "", "", "", "", "", "", "", 2.963234*^6, 102.931, 35.7, 11.232, 
  7.571, 8787.58, 1.8, 341.01, 7.11, 1.5, 52.1, 94.043, 4.2, 75.09, 0.776}, 
 {"ARM", "Asia", "Armenia", "2021-02-09", 168300., 123., 152.714, 3126., 3., 
  5.286, 56796.055, 41.509, 51.536, 1054.929, 1.012, 1.784, 0.97, "", "", "", 
  "", "", "", "", "", 2269., 668464., 225.586, 0.766, 2364., 0.798, 0.065, 
  15.5, "tests performed", "", "", "", "", "", "", "", "", "", "", 
  2.963234*^6, 102.931, 35.7, 11.232, 7.571, 8787.58, 1.8, 341.01, 7.11, 1.5, 
  52.1, 94.043, 4.2, 75.09, 0.776}, {"ARM", "Asia", "Armenia", "2021-02-10", 
  168496., 196., 153.571, 3130., 4., 4.857, 56862.199, 66.144, 51.826, 
  1056.278, 1.35, 1.639, 0.97, "", "", "", "", "", "", "", "", 2574., 
  671038., 226.455, 0.869, 2363., 0.797, 0.065, 15.4, "tests performed", "", 
  "", "", "", "", "", "", "", "", "", 2.963234*^6, 102.931, 35.7, 11.232, 
  7.571, 8787.58, 1.8, 341.01, 7.11, 1.5, 52.1, 94.043, 4.2, 75.09, 0.776}, 
 {"ARM", "Asia", "Armenia", "2021-02-11", 168676., 180., 158.286, 3135., 5., 
  4., 56922.943, 60.744, 53.417, 1057.966, 1.687, 1.35, 0.98, "", "", "", "", 
  "", "", "", "", 2500., 673538., 227.298, 0.844, 2459., 0.83, 0.064, 15.5, 
  "tests performed", "", "", "", "", "", "", "", "", "", "", 2.963234*^6, 
  102.931, 35.7, 11.232, 7.571, 8787.58, 1.8, 341.01, 7.11, 1.5, 52.1, 
  94.043, 4.2, 75.09, 0.776}, {"ARM", "Asia", "Armenia", "2021-02-12", 
  168830., 154., 157.714, 3138., 3., 4.143, 56974.913, 51.97, 53.224, 
  1058.978, 1.012, 1.398, 0.99, "", "", "", "", "", "", "", "", 2893., 
  676431., 228.275, 0.976, 2464., 0.832, 0.064, 15.6, "tests performed", "", 
  "", "", "", "", "", "", "", "", "", 2.963234*^6, 102.931, 35.7, 11.232, 
  7.571, 8787.58, 1.8, 341.01, 7.11, 1.5, 52.1, 94.043, 4.2, 75.09, 0.776}, 
 {"ARM", "Asia", "Armenia", "2021-02-13", 169022., 192., 155., 3140., 2., 
  3.714, 57039.707, 64.794, 52.308, 1059.653, 0.675, 1.253, 1.01, "", "", "", 
  "", "", "", "", "", 2704., 679135., 229.187, 0.913, 2484., 0.838, 0.062, 
  16., "tests performed", "", "", "", "", "", "", "", "", "", "", 
  2.963234*^6, 102.931, 35.7, 11.232, 7.571, 8787.58, 1.8, 341.01, 7.11, 1.5, 
  52.1, 94.043, 4.2, 75.09, 0.776}, {"ARM", "Asia", "Armenia", "2021-02-14", 
  169167., 145., 154.143, 3141., 1., 3.429, 57088.64, 48.933, 52.018, 
  1059.991, 0.337, 1.157, 1.03, "", "", "", "", "", "", "", "", 2703., 
  681838., 230.099, 0.912, 2502., 0.844, 0.062, 16.2, "tests performed", "", 
  "", "", "", "", "", "", "", "", "", 2.963234*^6, 102.931, 35.7, 11.232, 
  7.571, 8787.58, 1.8, 341.01, 7.11, 1.5, 52.1, 94.043, 4.2, 75.09, 0.776}, 
 {"ARM", "Asia", "Armenia", "2021-02-15", 169255., 88., 154., 3147., 6., 
  3.429, 57118.338, 29.697, 51.97, 1062.015, 2.025, 1.157, 1.05, "", "", "", 
  "", "", "", "", "", 2802., 684640., 231.045, 0.946, 2635., 0.889, 0.058, 
  17.1, "tests performed", "", "", "", "", "", "", "", "", "", "", 
  2.963234*^6, 102.931, 35.7, 11.232, 7.571, 8787.58, 1.8, 341.01, 7.11, 1.5, 
  52.1, 94.043, 4.2, 75.09, 0.776}, {"ARM", "Asia", "Armenia", "2021-02-16", 
  169391., 136., 155.857, 3150., 3., 3.429, 57164.233, 45.896, 52.597, 
  1063.028, 1.012, 1.157, 1.07, "", "", "", "", "", "", "", "", 3075., 
  687715., 232.083, 1.038, 2750., 0.928, 0.057, 17.6, "tests performed", "", 
  "", "", "", "", "", "", "", "", "", 2.963234*^6, 102.931, 35.7, 11.232, 
  7.571, 8787.58, 1.8, 341.01, 7.11, 1.5, 52.1, 94.043, 4.2, 75.09, 0.776}, 
 {"ARM", "Asia", "Armenia", "2021-02-17", 169597., 206., 157.286, 3155., 5., 
  3.571, 57233.752, 69.519, 53.079, 1064.715, 1.687, 1.205, 1.08, "", "", "", 
  "", "", "", "", "", 3431., 691146., 233.24, 1.158, 2873., 0.97, 0.055, 
  18.3, "tests performed", "", "", "", "", "", "", "", "", "", "", 
  2.963234*^6, 102.931, 35.7, 11.232, 7.571, 8787.58, 1.8, 341.01, 7.11, 1.5, 
  52.1, 94.043, 4.2, 75.09, 0.776}, {"ARM", "Asia", "Armenia", "2021-02-18", 
  169820., 223., 163.429, 3156., 1., 3., 57309.008, 75.256, 55.152, 1065.053, 
  0.337, 1.012, 1.1, "", "", "", "", "", "", "", "", 3211., 694357., 234.324, 
  1.084, 2974., 1.004, 0.055, 18.2, "tests performed", "", "", "", "", "", 
  "", "", "", "", "", 2.963234*^6, 102.931, 35.7, 11.232, 7.571, 8787.58, 
  1.8, 341.01, 7.11, 1.5, 52.1, 94.043, 4.2, 75.09, 0.776}, 
 {"ARM", "Asia", "Armenia", "2021-02-19", 170011., 191., 168.714, 3158., 2., 
  2.857, 57373.464, 64.457, 56.936, 1065.728, 0.675, 0.964, 1.12, "", "", "", 
  "", "", "", "", "", 2931., 697288., 235.313, 0.989, 2980., 1.006, 0.057, 
  17.7, "tests performed", "", "", "", "", "", "", "", "", "", "", 
  2.963234*^6, 102.931, 35.7, 11.232, 7.571, 8787.58, 1.8, 341.01, 7.11, 1.5, 
  52.1, 94.043, 4.2, 75.09, 0.776}, {"ARM", "Asia", "Armenia", "2021-02-20", 
  170234., 223., 173.143, 3159., 1., 2.714, 57448.72, 75.256, 58.43, 
  1066.065, 0.337, 0.916, 1.14, "", "", "", "", "", "", "", "", 3509., 
  700797., 236.497, 1.184, 3095., 1.044, 0.056, 17.9, "tests performed", "", 
  "", "", "", "", "", "", "", "", "", 2.963234*^6, 102.931, 35.7, 11.232, 
  7.571, 8787.58, 1.8, 341.01, 7.11, 1.5, 52.1, 94.043, 4.2, 75.09, 0.776}, 
 {"ARM", "Asia", "Armenia", "2021-02-21", 170402., 168., 176.429, 3164., 5., 
  3.286, 57505.415, 56.695, 59.539, 1067.752, 1.687, 1.109, 1.16, "", "", "", 
  "", "", "", "", "", 3334., 704131., 237.622, 1.125, 3185., 1.075, 0.055, 
  18.1, "tests performed", "", "", "", "", "", "", "", "", "", "", 
  2.963234*^6, 102.931, 35.7, 11.232, 7.571, 8787.58, 1.8, 341.01, 7.11, 1.5, 
  52.1, 94.043, 4.2, 75.09, 0.776}, {"ARM", "Asia", "Armenia", "2021-02-22", 
  170506., 104., 178.714, 3167., 3., 2.857, 57540.511, 35.097, 60.311, 
  1068.765, 1.012, 0.964, 1.18, "", "", "", "", "", "", "", "", 3198., 
  707329., 238.702, 1.079, 3241., 1.094, 0.055, 18.1, "tests performed", "", 
  "", "", "", "", "", "", "", "", "", 2.963234*^6, 102.931, 35.7, 11.232, 
  7.571, 8787.58, 1.8, 341.01, 7.11, 1.5, 52.1, 94.043, 4.2, 75.09, 0.776}, 
 {"ARM", "Asia", "Armenia", "2021-02-23", 170672., 166., 183., 3171., 4., 3., 
  57596.531, 56.02, 61.757, 1070.115, 1.35, 1.012, 1.2, "", "", "", "", "", 
  "", "", "", 2872., 710201., 239.671, 0.969, 3212., 1.084, 0.057, 17.6, 
  "tests performed", "", "", "", "", "", "", "", "", "", "", 2.963234*^6, 
  102.931, 35.7, 11.232, 7.571, 8787.58, 1.8, 341.01, 7.11, 1.5, 52.1, 
  94.043, 4.2, 75.09, 0.776}, {"ARM", "Asia", "Armenia", "2021-02-24", 
  170945., 273., 192.571, 3175., 4., 2.857, 57688.66, 92.129, 64.987, 
  1071.464, 1.35, 0.964, 1.23, "", "", "", "", "", "", "", "", 2993., 
  713194., 240.681, 1.01, 3150., 1.063, 0.061, 16.4, "tests performed", "", 
  "", "", "", "", "", "", "", "", "", 2.963234*^6, 102.931, 35.7, 11.232, 
  7.571, 8787.58, 1.8, 341.01, 7.11, 1.5, 52.1, 94.043, 4.2, 75.09, 0.776}, 
 {"ARM", "Asia", "Armenia", "2021-02-25", 171227., 282., 201., 3179., 4., 
  3.286, 57783.827, 95.166, 67.831, 1072.814, 1.35, 1.109, 1.25, "", "", "", 
  "", "", "", "", "", 3488., 716682., 241.858, 1.177, 3189., 1.076, 0.063, 
  15.9, "tests performed", "", "", "", "", "", "", "", "", "", "", 
  2.963234*^6, 102.931, 35.7, 11.232, 7.571, 8787.58, 1.8, 341.01, 7.11, 1.5, 
  52.1, 94.043, 4.2, 75.09, 0.776}, {"ARM", "Asia", "Armenia", "2021-02-26", 
  171510., 283., 214.143, 3183., 4., 3.571, 57879.33, 95.504, 72.267, 
  1074.164, 1.35, 1.205, 1.27, "", "", "", "", "", "", "", "", 3947., 
  720629., 243.19, 1.332, 3334., 1.125, 0.064, 15.6, "tests performed", "", 
  "", "", "", "", "", "", "", "", "", 2.963234*^6, 102.931, 35.7, 11.232, 
  7.571, 8787.58, 1.8, 341.01, 7.11, 1.5, 52.1, 94.043, 4.2, 75.09, 0.776}, 
 {"ARM", "Asia", "Armenia", "2021-02-27", 171793., 283., 222.714, 3190., 7., 
  4.429, 57974.834, 95.504, 75.159, 1076.527, 2.362, 1.495, 1.28, "", "", "", 
  "", "", "", "", "", 3977., 724606., 244.532, 1.342, 3401., 1.148, 0.065, 
  15.3, "tests performed", "", "", "", "", "", "", "", "", "", "", 
  2.963234*^6, 102.931, 35.7, 11.232, 7.571, 8787.58, 1.8, 341.01, 7.11, 1.5, 
  52.1, 94.043, 4.2, 75.09, 0.776}, {"ARM", "Asia", "Armenia", "2021-02-28", 
  172058., 265., 236.571, 3192., 2., 4., 58064.264, 89.429, 79.836, 1077.201, 
  0.675, 1.35, 1.31, "", "", "", "", "", "", "", "", 4661., 729267., 246.105, 
  1.573, 3591., 1.212, 0.066, 15.2, "tests performed", "", "", "", "", "", 
  "", "", "", "", "", 2.963234*^6, 102.931, 35.7, 11.232, 7.571, 8787.58, 
  1.8, 341.01, 7.11, 1.5, 52.1, 94.043, 4.2, 75.09, 0.776}, 
 {"ARM", "Asia", "Armenia", "2021-03-01", 172216., 158., 244.286, 3195., 3., 
  4., 58117.584, 53.32, 82.439, 1078.214, 1.012, 1.35, 1.33, "", "", "", "", 
  "", "", "", "", 4372., 733639., 247.581, 1.475, 3759., 1.269, 0.065, 15.4, 
  "tests performed", "", "", "", "", "", "", "", "", "", "", 2.963234*^6, 
  102.931, 35.7, 11.232, 7.571, 8787.58, 1.8, 341.01, 7.11, 1.5, 52.1, 
  94.043, 4.2, 75.09, 0.776}, {"ARM", "Asia", "Armenia", "2021-03-02", 
  172456., 240., 254.857, 3200., 5., 4.143, 58198.576, 80.993, 86.006, 
  1079.901, 1.687, 1.398, 1.35, "", "", "", "", "", "", "", "", 2951., 
  736590., 248.576, 0.996, 3770., 1.272, 0.068, 14.8, "tests performed", "", 
  "", "", "", "", "", "", "", "", "", 2.963234*^6, 102.931, 35.7, 11.232, 
  7.571, 8787.58, 1.8, 341.01, 7.11, 1.5, 52.1, 94.043, 4.2, 75.09, 0.776}, 
 {"ARM", "Asia", "Armenia", "2021-03-03", 172816., 360., 267.286, 3202., 2., 
  3.857, 58320.065, 121.489, 90.201, 1080.576, 0.675, 1.302, 1.37, "", "", 
  "", "", "", "", "", "", 2526., 739116., 249.429, 0.852, 3703., 1.25, 0.072, 
  13.9, "tests performed", "", "", "", "", "", "", "", "", "", "", 
  2.963234*^6, 102.931, 35.7, 11.232, 7.571, 8787.58, 1.8, 341.01, 7.11, 1.5, 
  52.1, 94.043, 4.2, 75.09, 0.776}, {"ARM", "Asia", "Armenia", "2021-03-04", 
  173307., 491., 297.143, 3208., 6., 4.143, 58485.763, 165.697, 100.277, 
  1082.601, 2.025, 1.398, 1.39, "", "", "", "", "", "", "", "", 2922., 
  742038., 250.415, 0.986, 3622., 1.222, 0.082, 12.2, "tests performed", "", 
  "", "", "", "", "", "", "", "", "", 2.963234*^6, 102.931, 35.7, 11.232, 
  7.571, 8787.58, 1.8, 341.01, 7.11, 1.5, 52.1, 94.043, 4.2, 75.09, 0.776}, 
 {"ARM", "Asia", "Armenia", "2021-03-05", 173749., 442., 319.857, 3215., 7., 
  4.571, 58634.924, 149.161, 107.942, 1084.963, 2.362, 1.543, 1.4, "", "", 
  "", "", "", "", "", "", 2825., 744863., 251.368, 0.953, 3462., 1.168, 
  0.092, 10.8, "tests performed", "", "", "", "", "", "", "", "", "", "", 
  2.963234*^6, 102.931, 35.7, 11.232, 7.571, 8787.58, 1.8, 341.01, 7.11, 1.5, 
  52.1, 94.043, 4.2, 75.09, 0.776}, {"ARM", "Asia", "Armenia", "2021-03-06", 
  174257., 508., 352., 3219., 4., 4.143, 58806.358, 171.434, 118.789, 
  1086.313, 1.35, 1.398, 1.4, "", "", "", "", "", "", "", "", 3016., 747879., 
  252.386, 1.018, 3325., 1.122, 0.106, 9.4, "tests performed", "", "", "", 
  "", "", "", "", "", "", "", 2.963234*^6, 102.931, 35.7, 11.232, 7.571, 
  8787.58, 1.8, 341.01, 7.11, 1.5, 52.1, 94.043, 4.2, 75.09, 0.776}, 
 {"ARM", "Asia", "Armenia", "2021-03-07", 174679., 422., 374.429, 3221., 2., 
  4.143, 58948.77, 142.412, 126.358, 1086.988, 0.675, 1.398, 1.4, "", "", "", 
  "", "", "", "", "", 3361., 751240., 253.52, 1.134, 3139., 1.059, 0.119, 
  8.4, "tests performed", "", "", "", "", "", "", "", "", "", "", 
  2.963234*^6, 102.931, 35.7, 11.232, 7.571, 8787.58, 1.8, 341.01, 7.11, 1.5, 
  52.1, 94.043, 4.2, 75.09, 0.776}, {"ARM", "Asia", "Armenia", "2021-03-08", 
  175016., 337., 400., 3225., 4., 4.286, 59062.497, 113.727, 134.988, 
  1088.338, 1.35, 1.446, 1.38, "", "", "", "", "", "", "", "", 2465., 
  753705., 254.352, 0.832, 2867., 0.968, 0.14, 7.2, "tests performed", "", 
  "", "", "", "", "", "", "", "", "", 2.963234*^6, 102.931, 35.7, 11.232, 
  7.571, 8787.58, 1.8, 341.01, 7.11, 1.5, 52.1, 94.043, 4.2, 75.09, 0.776}, 
 {"ARM", "Asia", "Armenia", "2021-03-09", 175198., 182., 391.714, 3232., 7., 
  4.571, 59123.917, 61.419, 132.191, 1090.7, 2.362, 1.543, 1.36, "", "", "", 
  "", "", "", "", "", 1643., 755348., 254.907, 0.554, 2680., 0.904, 0.146, 
  6.8, "tests performed", "", "", "", "", "", "", "", "", "", "", 
  2.963234*^6, 102.931, 35.7, 11.232, 7.571, 8787.58, 1.8, 341.01, 7.11, 1.5, 
  52.1, 94.043, 4.2, 75.09, 0.776}, {"ARM", "Asia", "Armenia", "2021-03-10", 
  175538., 340., 388.857, 3237., 5., 5., 59238.656, 114.74, 131.227, 
  1092.388, 1.687, 1.687, 1.37, "", "", "", "", "", "", "", "", 2312., 
  757660., 255.687, 0.78, 2649., 0.894, 0.147, 6.8, "tests performed", "", 
  "", "", "", "", "", "", "", "", "", 2.963234*^6, 102.931, 35.7, 11.232, 
  7.571, 8787.58, 1.8, 341.01, 7.11, 1.5, 52.1, 94.043, 4.2, 75.09, 0.776}, 
 {"ARM", "Asia", "Armenia", "2021-03-11", 176286., 748., 425.571, 3239., 2., 
  4.429, 59491.083, 252.427, 143.617, 1093.063, 0.675, 1.495, 1.43, "", "", 
  "", "", "", "", "", "", 4285., 761945., 257.133, 1.446, 2844., 0.96, 0.15, 
  6.7, "tests performed", "", "", "", "", "", "", "", "", "", "", 
  2.963234*^6, 102.931, 35.7, 11.232, 7.571, 8787.58, 1.8, 341.01, 7.11, 1.5, 
  52.1, 94.043, 4.2, 75.09, 0.776}, {"ARM", "Asia", "Armenia", "2021-03-12", 
  177104., 818., 479.286, 3243., 4., 4., 59767.133, 276.05, 161.744, 
  1094.412, 1.35, 1.35, 1.45, "", "", "", "", "", "", "", "", 3934., 765879., 
  258.461, 1.328, 3002., 1.013, 0.16, 6.3, "tests performed", "", "", "", "", 
  "", "", "", "", "", "", 2.963234*^6, 102.931, 35.7, 11.232, 7.571, 8787.58, 
  1.8, 341.01, 7.11, 1.5, 52.1, 94.043, 4.2, 75.09, 0.776}, 
 {"ARM", "Asia", "Armenia", "2021-03-13", 177899., 795., 520.286, 3253., 10., 
  4.857, 60035.421, 268.288, 175.58, 1097.787, 3.375, 1.639, 1.44, "", "", 
  "", "", "", "", "", "", 4464., 770343., 259.967, 1.506, 3209., 1.083, 
  0.162, 6.2, "tests performed", "", "", "", "", "", "", "", "", "", "", 
  2.963234*^6, 102.931, 35.7, 11.232, 7.571, 8787.58, 1.8, 341.01, 7.11, 1.5, 
  52.1, 94.043, 4.2, 75.09, 0.776}, {"ARM", "Asia", "Armenia", "2021-03-14", 
  178385., 486., 529.429, 3255., 2., 4.857, 60199.431, 164.01, 178.666, 
  1098.462, 0.675, 1.639, 1.41, "", "", "", "", "", "", "", "", 4040., 
  774383., 261.33, 1.363, 3306., 1.116, 0.16, 6.2, "tests performed", "", "", 
  "", "", "", "", "", "", "", "", 2.963234*^6, 102.931, 35.7, 11.232, 7.571, 
  8787.58, 1.8, 341.01, 7.11, 1.5, 52.1, 94.043, 4.2, 75.09, 0.776}, 
 {"ARM", "Asia", "Armenia", "2021-03-15", 178702., 317., 526.571, 3265., 10., 
  5.714, 60306.408, 106.978, 177.702, 1101.837, 3.375, 1.928, 1.39, "", "", 
  "", "", "", "", "", "", 2460., 776843., 262.161, 0.83, 3305., 1.115, 0.159, 
  6.3, "tests performed", "", "", "", "", "", "", "", "", "", "", 
  2.963234*^6, 102.931, 35.7, 11.232, 7.571, 8787.58, 1.8, 341.01, 7.11, 1.5, 
  52.1, 94.043, 4.2, 75.09, 0.776}, {"ARM", "Asia", "Armenia", "2021-03-16", 
  179287., 585., 584.143, 3277., 12., 6.429, 60503.828, 197.419, 197.13, 
  1105.886, 4.05, 2.169, 1.39, "", "", "", "", "", "", "", "", 3242., 
  780085., 263.255, 1.094, 3534., 1.193, 0.165, 6., "tests performed", "", 
  "", "", "", "", "", "", "", "", "", 2.963234*^6, 102.931, 35.7, 11.232, 
  7.571, 8787.58, 1.8, 341.01, 7.11, 1.5, 52.1, 94.043, 4.2, 75.09, 0.776}, 
 {"ARM", "Asia", "Armenia", "2021-03-17", 180141., 854., 657.571, 3282., 5., 
  6.429, 60792.027, 288.199, 221.91, 1107.574, 1.687, 2.169, 1.39, "", "", 
  "", "", "", "", "", "", 4181., 784266., 264.666, 1.411, 3801., 1.283, 
  0.173, 5.8, "tests performed", "", "", "", "", "", "", "", "", "", "", 
  2.963234*^6, 102.931, 35.7, 11.232, 7.571, 8787.58, 1.8, 341.01, 7.11, 1.5, 
  52.1, 94.043, 4.2, 75.09, 0.776}, {"ARM", "Asia", "Armenia", "2021-03-18", 
  181165., 1024., 697., 3301., 19., 8.857, 61137.595, 345.568, 235.216, 
  1113.986, 6.412, 2.989, 1.37, "", "", "", "", "", "", "", "", 4687., 
  788953., 266.247, 1.582, 3858., 1.302, 0.181, 5.5, "tests performed", "", 
  "", "", "", "", "", "", "", "", "", 2.963234*^6, 102.931, 35.7, 11.232, 
  7.571, 8787.58, 1.8, 341.01, 7.11, 1.5, 52.1, 94.043, 4.2, 75.09, 0.776}, 
 {"ARM", "Asia", "Armenia", "2021-03-19", 182056., 891., 707.429, 3320., 19., 
  11., 61438.28, 300.685, 238.735, 1120.398, 6.412, 3.712, 1.35, "", "", "", 
  "", "", "", "", "", 4725., 793678., 267.842, 1.595, 3971., 1.34, 0.178, 
  5.6, "tests performed", "", "", "", "", "", "", "", "", "", "", 
  2.963234*^6, 102.931, 35.7, 11.232, 7.571, 8787.58, 1.8, 341.01, 7.11, 1.5, 
  52.1, 94.043, 4.2, 75.09, 0.776}, {"ARM", "Asia", "Armenia", "2021-03-20", 
  183127., 1071., 746.857, 3332., 12., 11.286, 61799.709, 361.429, 252.041, 
  1124.447, 4.05, 3.809, 1.33, "", "", "", "", "", "", "", "", 5959., 
  799637., 269.853, 2.011, 4185., 1.412, 0.178, 5.6, "tests performed", "", 
  "", "", "", "", "", "", "", "", "", 2.963234*^6, 102.931, 35.7, 11.232, 
  7.571, 8787.58, 1.8, 341.01, 7.11, 1.5, 52.1, 94.043, 4.2, 75.09, 0.776}, 
 {"ARM", "Asia", "Armenia", "2021-03-21", 183713., 586., 761.143, 3348., 16., 
  13.286, 61997.466, 197.757, 256.862, 1129.847, 5.4, 4.484, 1.31, "", "", 
  "", "", "", "", "", "", 4965., 804602., 271.528, 1.676, 4317., 1.457, 
  0.176, 5.7, "tests performed", "", "", "", "", "", "", "", "", "", "", 
  2.963234*^6, 102.931, 35.7, 11.232, 7.571, 8787.58, 1.8, 341.01, 7.11, 1.5, 
  52.1, 94.043, 4.2, 75.09, 0.776}, {"ARM", "Asia", "Armenia", "2021-03-22", 
  184219., 506., 788.143, 3360., 12., 13.571, 62168.226, 170.759, 265.974, 
  1133.896, 4.05, 4.58, 1.29, "", "", "", "", "", "", "", "", 3753., 808355., 
  272.795, 1.267, 4502., 1.519, 0.175, 5.7, "tests performed", "", "", "", 
  "", "", "", "", "", "", "", 2.963234*^6, 102.931, 35.7, 11.232, 7.571, 
  8787.58, 1.8, 341.01, 7.11, 1.5, 52.1, 94.043, 4.2, 75.09, 0.776}, 
 {"ARM", "Asia", "Armenia", "2021-03-23", 185020., 801., 819., 3384., 24., 
  15.286, 62438.538, 270.313, 276.387, 1141.996, 8.099, 5.158, 1.28, "", "", 
  "", "", "", "", "", "", 3721., 812076., 274.051, 1.256, 4570., 1.542, 
  0.179, 5.6, "tests performed", "", "", "", "", "", "", "", "", "", "", 
  2.963234*^6, 102.931, 35.7, 11.232, 7.571, 8787.58, 1.8, 341.01, 7.11, 1.5, 
  52.1, 94.043, 4.2, 75.09, 0.776}, {"ARM", "Asia", "Armenia", "2021-03-24", 
  186184., 1164., 863.286, 3398., 14., 16.571, 62831.353, 392.814, 291.332, 
  1146.72, 4.725, 5.592, 1.26, "", "", "", "", "", "", "", "", 5330., 
  817406., 275.849, 1.799, 4734., 1.598, 0.182, 5.5, "tests performed", "", 
  "", "", "", "", "", "", "", "", "", 2.963234*^6, 102.931, 35.7, 11.232, 
  7.571, 8787.58, 1.8, 341.01, 7.11, 1.5, 52.1, 94.043, 4.2, 75.09, 0.776}, 
 {"ARM", "Asia", "Armenia", "2021-03-25", 187441., 1257., 896.571, 3416., 
  18., 16.429, 63255.551, 424.199, 302.565, 1152.795, 6.074, 5.544, 1.23, "", 
  "", "", "", "", "", "", "", 5228., 822634., 277.614, 1.764, 4812., 1.624, 
  0.186, 5.4, "tests performed", "", "", "", "", "", "", "", "", "", "", 
  2.963234*^6, 102.931, 35.7, 11.232, 7.571, 8787.58, 1.8, 341.01, 7.11, 1.5, 
  52.1, 94.043, 4.2, 75.09, 0.776}, {"ARM", "Asia", "Armenia", "2021-03-26", 
  188446., 1005., 912.857, 3434., 18., 16.286, 63594.708, 339.156, 308.061, 
  1158.869, 6.074, 5.496, 1.2, "", "", "", "", "", "", "", "", 5525., 
  828159., 279.478, 1.865, 4926., 1.662, 0.185, 5.4, "tests performed", "", 
  "", "", "", "", "", "", "", "", "", 2.963234*^6, 102.931, 35.7, 11.232, 
  7.571, 8787.58, 1.8, 341.01, 7.11, 1.5, 52.1, 94.043, 4.2, 75.09, 0.776}, 
 {"ARM", "Asia", "Armenia", "2021-03-27", 189540., 1094., 916.143, 3450., 
  16., 16.857, 63963.899, 369.191, 309.17, 1164.268, 5.4, 5.689, 1.17, "", 
  "", "", "", "", "", "", "", 5753., 833912., 281.42, 1.941, 4896., 1.652, 
  0.187, 5.3, "tests performed", "", "", "", "", "", "", "", "", "", "", 
  2.963234*^6, 102.931, 35.7, 11.232, 7.571, 8787.58, 1.8, 341.01, 7.11, 1.5, 
  52.1, 94.043, 4.2, 75.09, 0.776}, {"ARM", "Asia", "Armenia", "2021-03-28", 
  190317., 777., 943.429, 3464., 14., 16.571, 64226.112, 262.214, 318.378, 
  1168.993, 4.725, 5.592, 1.15, "", "", "", "", "", "", "", "", 4927., 
  838839., 283.082, 1.663, 4891., 1.651, 0.193, 5.2, "tests performed", "", 
  "", "", "", "", "", "", "", "", "", 2.963234*^6, 102.931, 35.7, 11.232, 
  7.571, 8787.58, 1.8, 341.01, 7.11, 1.5, 52.1, 94.043, 4.2, 75.09, 0.776}, 
 {"ARM", "Asia", "Armenia", "2021-03-29", 190741., 424., 931.714, 3476., 12., 
  16.571, 64369.199, 143.087, 314.425, 1173.043, 4.05, 5.592, 1.12, "", "", 
  "", "", "", "", "", "", 3978., 842817., 284.425, 1.342, 4923., 1.661, 
  0.189, 5.3, "tests performed", "", "", "", "", "", "", "", "", "", "", 
  2.963234*^6, 102.931, 35.7, 11.232, 7.571, 8787.58, 1.8, 341.01, 7.11, 1.5, 
  52.1, 94.043, 4.2, 75.09, 0.776}, {"ARM", "Asia", "Armenia", "2021-03-30", 
  191491., 750., 924.429, 3497., 21., 16.143, 64622.301, 253.102, 311.966, 
  1180.13, 7.087, 5.448, 1.11, "", "", "", "", "", "", "", "", 4658., 
  847475., 285.997, 1.572, 5057., 1.707, 0.183, 5.5, "tests performed", "", 
  "", "", "", "", "", "", "", "", "", 2.963234*^6, 102.931, 35.7, 11.232, 
  7.571, 8787.58, 1.8, 341.01, 7.11, 1.5, 52.1, 94.043, 4.2, 75.09, 0.776}, 
 {"ARM", "Asia", "Armenia", "2021-03-31", 192639., 1148., 922.143, 3515., 
  18., 16.714, 65009.716, 387.415, 311.195, 1186.204, 6.074, 5.641, 1.09, "", 
  "", "", "", "", "", "", "", 6354., 853829., 288.141, 2.144, 5203., 1.756, 
  0.177, 5.6, "tests performed", 565., 565., "", "", "", 0.02, 0.02, "", "", 
  "", 2.963234*^6, 102.931, 35.7, 11.232, 7.571, 8787.58, 1.8, 341.01, 7.11, 
  1.5, 52.1, 94.043, 4.2, 75.09, 0.776}, {"ARM", "Asia", "Armenia", 
  "2021-04-01", 193736., 1097., 899.286, 3533., 18., 16.714, 65379.919, 
  370.204, 303.481, 1192.278, 6.074, 5.641, 1.08, "", "", "", "", "", "", "", 
  "", 6217., 860046., 290.239, 2.098, 5345., 1.804, 0.168, 5.9, 
  "tests performed", "", "", "", "", 261., "", "", "", 88., "", 2.963234*^6, 
  102.931, 35.7, 11.232, 7.571, 8787.58, 1.8, 341.01, 7.11, 1.5, 52.1, 
  94.043, 4.2, 75.09, 0.776}, {"ARM", "Asia", "Armenia", "2021-04-02", 
  194852., 1116., 915.143, 3552., 19., 16.857, 65756.535, 376.616, 308.832, 
  1198.69, 6.412, 5.689, 1.07, "", "", "", "", "", "", "", "", 4830., 
  864876., 291.869, 1.63, 5245., 1.77, 0.174, 5.7, "tests performed", "", "", 
  "", "", 261., "", "", "", 88., "", 2.963234*^6, 102.931, 35.7, 11.232, 
  7.571, 8787.58, 1.8, 341.01, 7.11, 1.5, 52.1, 94.043, 4.2, 75.09, 0.776}, 
 {"ARM", "Asia", "Armenia", "2021-04-03", 196044., 1192., 929.143, 3575., 
  23., 17.857, 66158.798, 402.263, 313.557, 1206.452, 7.762, 6.026, 1.06, "", 
  "", "", "", "", "", "", "", 4776., 869652., 293.481, 1.612, 5106., 1.723, 
  0.182, 5.5, "tests performed", "", "", "", "", 261., "", "", "", 88., "", 
  2.963234*^6, 102.931, 35.7, 11.232, 7.571, 8787.58, 1.8, 341.01, 7.11, 1.5, 
  52.1, 94.043, 4.2, 75.09, 0.776}, {"ARM", "Asia", "Armenia", "2021-04-04", 
  196634., 590., 902.429, 3592., 17., 18.286, 66357.905, 199.107, 304.542, 
  1212.189, 5.737, 6.171, 1.04, "", "", "", "", "", "", "", "", 3587., 
  873239., 294.691, 1.211, 4914., 1.658, 0.184, 5.4, "tests performed", "", 
  "", "", "", 261., "", "", "", 88., "", 2.963234*^6, 102.931, 35.7, 11.232, 
  7.571, 8787.58, 1.8, 341.01, 7.11, 1.5, 52.1, 94.043, 4.2, 75.09, 0.776}, 
 {"ARM", "Asia", "Armenia", "2021-04-05", 197113., 479., 910.286, 3614., 22., 
  19.714, 66519.553, 161.648, 307.193, 1219.613, 7.424, 6.653, 1.03, "", "", 
  "", "", "", "", "", "", 3581., 876820., 295.9, 1.208, 4858., 1.639, 0.187, 
  5.3, "tests performed", "", "", "", "", 261., "", "", "", 88., "", 
  2.963234*^6, 102.931, 35.7, 11.232, 7.571, 8787.58, 1.8, 341.01, 7.11, 1.5, 
  52.1, 94.043, 4.2, 75.09, 0.776}, {"ARM", "Asia", "Armenia", "2021-04-06", 
  197873., 760., 911.714, 3627., 13., 18.571, 66776.029, 256.477, 307.675, 
  1224.001, 4.387, 6.267, 1.02, "", "", "", "", "", "", "", "", 3470., 
  880290., 297.071, 1.171, 4688., 1.582, 0.194, 5.1, "tests performed", "", 
  "", "", "", 261., "", "", "", 88., "", 2.963234*^6, 102.931, 35.7, 11.232, 
  7.571, 8787.58, 1.8, 341.01, 7.11, 1.5, 52.1, 94.043, 4.2, 75.09, 0.776}, 
 {"ARM", "Asia", "Armenia", "2021-04-07", 198898., 1025., 894.143, 3647., 
  20., 18.857, 67121.935, 345.906, 301.746, 1230.75, 6.749, 6.364, 1.01, "", 
  "", "", "", "", "", "", "", 4639., 884929., 298.636, 1.566, 4443., 1.499, 
  0.201, 5., "tests performed", "", "", "", "", 261., "", "", "", 88., "", 
  2.963234*^6, 102.931, 35.7, 11.232, 7.571, 8787.58, 1.8, 341.01, 7.11, 1.5, 
  52.1, 94.043, 4.2, 75.09, 0.776}, {"ARM", "Asia", "Armenia", "2021-04-08", 
  200129., 1231., 913.286, 3675., 28., 20.286, 67537.36, 415.424, 308.206, 
  1240.199, 9.449, 6.846, 1.01, "", "", "", "", "", "", "", "", 4943., 
  889872., 300.304, 1.668, 4261., 1.438, 0.214, 4.7, "tests performed", "", 
  "", "", "", 261., "", "", "", 88., "", 2.963234*^6, 102.931, 35.7, 11.232, 
  7.571, 8787.58, 1.8, 341.01, 7.11, 1.5, 52.1, 94.043, 4.2, 75.09, 0.776}, 
 {"ARM", "Asia", "Armenia", "2021-04-09", 201158., 1029., 900.857, 3697., 
  22., 20.714, 67884.615, 347.256, 304.011, 1247.623, 7.424, 6.99, 1., "", 
  "", "", "", "", "", "", "", 4589., 894461., 301.853, 1.549, 4226., 1.426, 
  0.213, 4.7, "tests performed", "", "", "", "", 261., "", "", "", 88., "", 
  2.963234*^6, 102.931, 35.7, 11.232, 7.571, 8787.58, 1.8, 341.01, 7.11, 1.5, 
  52.1, 94.043, 4.2, 75.09, 0.776}, {"ARM", "Asia", "Armenia", "2021-04-10", 
  202167., 1009., 874.714, 3720., 23., 20.714, 68225.122, 340.506, 295.189, 
  1255.385, 7.762, 6.99, 0.99, "", "", "", "", "", "", "", "", 4829., 
  899290., 303.483, 1.63, 4234., 1.429, 0.207, 4.8, "tests performed", "", 
  "", "", "", 261., "", "", "", 88., "", 2.963234*^6, 102.931, 35.7, 11.232, 
  7.571, 8787.58, 1.8, 341.01, 7.11, 1.5, 52.1, 94.043, 4.2, 75.09, 0.776}, 
 {"ARM", "Asia", "Armenia", "2021-04-11", 202817., 650., 883.286, 3735., 15., 
  20.429, 68444.477, 219.355, 298.082, 1260.447, 5.062, 6.894, 0.99, "", "", 
  "", "", "", "", "", "", 3426., 902716., 304.639, 1.156, 4211., 1.421, 0.21, 
  4.8, "tests performed", "", "", "", "", 261., "", "", "", 88., "", 
  2.963234*^6, 102.931, 35.7, 11.232, 7.571, 8787.58, 1.8, 341.01, 7.11, 1.5, 
  52.1, 94.043, 4.2, 75.09, 0.776}, {"ARM", "Asia", "Armenia", "2021-04-12", 
  203327., 510., 887.714, 3753., 18., 19.857, 68616.586, 172.109, 299.576, 
  1266.522, 6.074, 6.701, 0.98, "", "", "", "", "", "", "", "", 3461., 
  906177., 305.807, 1.168, 4194., 1.415, 0.212, 4.7, "tests performed", "", 
  "", "", "", 261., "", "", "", 88., "", 2.963234*^6, 102.931, 35.7, 11.232, 
  7.571, 8787.58, 1.8, 341.01, 7.11, 1.5, 52.1, 94.043, 4.2, 75.09, 0.776}, 
 {"ARM", "Asia", "Armenia", "2021-04-13", 204053., 726., 882.857, 3775., 22., 
  21.143, 68861.588, 245.003, 297.937, 1273.946, 7.424, 7.135, 0.96, "", "", 
  "", "", "", "", "", "", 3427., 909604., 306.963, 1.157, 4188., 1.413, 
  0.211, 4.7, "tests performed", "", "", "", "", 261., "", "", "", 88., "", 
  2.963234*^6, 102.931, 35.7, 11.232, 7.571, 8787.58, 1.8, 341.01, 7.11, 1.5, 
  52.1, 94.043, 4.2, 75.09, 0.776}, {"ARM", "Asia", "Armenia", "2021-04-14", 
  205128., 1075., 890., 3794., 19., 21., 69224.368, 362.779, 300.348, 
  1280.358, 6.412, 7.087, 0.95, "", "", "", "", "", "", "", "", 5869., 
  915473., 308.944, 1.981, 4363., 1.472, 0.204, 4.9, "tests performed", "", 
  "", "", "", 261., "", "", "", 88., "", 2.963234*^6, 102.931, 35.7, 11.232, 
  7.571, 8787.58, 1.8, 341.01, 7.11, 1.5, 52.1, 94.043, 4.2, 75.09, 0.776}, 
 {"ARM", "Asia", "Armenia", "2021-04-15", 206142., 1014., 859., 3817., 23., 
  20.286, 69566.561, 342.194, 289.886, 1288.12, 7.762, 6.846, 0.94, "", "", 
  "", "", "", "", "", "", 4950., 920423., 310.614, 1.67, 4364., 1.473, 0.197, 
  5.1, "tests performed", "", "", "", "", 261., "", "", "", 88., "", 
  2.963234*^6, 102.931, 35.7, 11.232, 7.571, 8787.58, 1.8, 341.01, 7.11, 1.5, 
  52.1, 94.043, 4.2, 75.09, 0.776}, {"ARM", "Asia", "Armenia", "2021-04-16", 
  207103., 961., 849.286, 3835., 18., 19.714, 69890.869, 324.308, 286.608, 
  1294.194, 6.074, 6.653, 0.93, "", "", "", "", "", "", "", "", 5870., 
  926293., 312.595, 1.981, 4547., 1.534, 0.187, 5.4, "tests performed", "", 
  "", "", "", 261., "", "", "", 88., "", 2.963234*^6, 102.931, 35.7, 11.232, 
  7.571, 8787.58, 1.8, 341.01, 7.11, 1.5, 52.1, 94.043, 4.2, 75.09, 0.776}, 
 {"ARM", "Asia", "Armenia", "2021-04-17", 207973., 870., 829.429, 3859., 24., 
  19.857, 70184.467, 293.598, 279.907, 1302.293, 8.099, 6.701, 0.92, "", "", 
  "", "", "", "", "", "", 5290., 931583., 314.381, 1.785, 4613., 1.557, 0.18, 
  5.6, "tests performed", "", "", "", "", 261., "", "", "", 88., "", 
  2.963234*^6, 102.931, 35.7, 11.232, 7.571, 8787.58, 1.8, 341.01, 7.11, 1.5, 
  52.1, 94.043, 4.2, 75.09, 0.776}, {"ARM", "Asia", "Armenia", "2021-04-18", 
  208520., 547., 814.714, 3878., 19., 20.429, 70369.063, 184.596, 274.941, 
  1308.705, 6.412, 6.894, 0.91, "", "", "", "", "", "", "", "", 3844., 
  935427., 315.678, 1.297, 4673., 1.577, 0.174, 5.7, "tests performed", "", 
  "", "", "", 261., "", "", "", 88., "", 2.963234*^6, 102.931, 35.7, 11.232, 
  7.571, 8787.58, 1.8, 341.01, 7.11, 1.5, 52.1, 94.043, 4.2, 75.09, 0.776}, 
 {"ARM", "Asia", "Armenia", "2021-04-19", 208818., 298., 784.429, 3895., 17., 
  20.286, 70469.629, 100.566, 264.72, 1314.442, 5.737, 6.846, 0.9, "", "", 
  "", "", "", "", "", "", 2176., 937603., 316.412, 0.734, 4489., 1.515, 
  0.175, 5.7, "tests performed", "", "", "", "", 261., "", "", "", 88., "", 
  2.963234*^6, 102.931, 35.7, 11.232, 7.571, 8787.58, 1.8, 341.01, 7.11, 1.5, 
  52.1, 94.043, 4.2, 75.09, 0.776}, {"ARM", "Asia", "Armenia", "2021-04-20", 
  209485., 667., 776., 3919., 24., 20.571, 70694.721, 225.092, 261.876, 
  1322.542, 8.099, 6.942, 0.89, "", "", "", "", "", "", "", "", 4398., 
  942001., 317.896, 1.484, 4628., 1.562, 0.168, 6., "tests performed", "", 
  "", "", "", 261., "", "", "", 88., "", 2.963234*^6, 102.931, 35.7, 11.232, 
  7.571, 8787.58, 1.8, 341.01, 7.11, 1.5, 52.1, 94.043, 4.2, 75.09, 0.776}, 
 {"ARM", "Asia", "Armenia", "2021-04-21", 210518., 1033., 770., 3944., 25., 
  21.429, 71043.326, 348.606, 259.851, 1330.978, 8.437, 7.231, 0.89, "", "", 
  "", "", "", "", "", "", 4641., 946642., 319.462, 1.566, 4453., 1.503, 
  0.173, 5.8, "tests performed", "", "", "", "", 261., "", "", "", 88., "", 
  2.963234*^6, 102.931, 35.7, 11.232, 7.571, 8787.58, 1.8, 341.01, 7.11, 1.5, 
  52.1, 94.043, 4.2, 75.09, 0.776}, {"ARM", "Asia", "Armenia", "2021-04-22", 
  211399., 881., 751., 3969., 25., 21.714, 71340.637, 297.31, 253.439, 
  1339.415, 8.437, 7.328, 0.87, "", "", "", "", "", "", "", "", 4858., 
  951500., 321.102, 1.639, 4440., 1.498, 0.169, 5.9, "tests performed", "", 
  "", "", "", 261., "", "", "", 88., "", 2.963234*^6, 102.931, 35.7, 11.232, 
  7.571, 8787.58, 1.8, 341.01, 7.11, 1.5, 52.1, 94.043, 4.2, 75.09, 0.776}, 
 {"ARM", "Asia", "Armenia", "2021-04-23", 212114., 715., 715.857, 3984., 15., 
  21.286, 71581.927, 241.29, 241.58, 1344.477, 5.062, 7.183, 0.85, "", "", 
  "", "", "", "", "", "", 4015., 955515., 322.457, 1.355, 4175., 1.409, 
  0.171, 5.8, "tests performed", "", "", "", "", 261., "", "", "", 88., "", 
  2.963234*^6, 102.931, 35.7, 11.232, 7.571, 8787.58, 1.8, 341.01, 7.11, 1.5, 
  52.1, 94.043, 4.2, 75.09, 0.776}, {"ARM", "Asia", "Armenia", "2021-04-24", 
  212878., 764., 700.714, 4001., 17., 20.286, 71839.753, 257.826, 236.469, 
  1350.214, 5.737, 6.846, 0.84, "", "", "", "", "", "", "", "", 4552., 
  960067., 323.993, 1.536, 4069., 1.373, 0.172, 5.8, "tests performed", "", 
  "", "", "", 261., "", "", "", 88., "", 2.963234*^6, 102.931, 35.7, 11.232, 
  7.571, 8787.58, 1.8, 341.01, 7.11, 1.5, 52.1, 94.043, 4.2, 75.09, 0.776}, 
 {"ARM", "Asia", "Armenia", "2021-04-25", 213288., 410., 681.143, 4018., 17., 
  20., 71978.116, 138.362, 229.865, 1355.951, 5.737, 6.749, 0.83, "", "", "", 
  "", "", "", "", "", 3158., 963225., 325.059, 1.066, 3971., 1.34, 0.172, 
  5.8, "tests performed", "", "", "", "", 261., "", "", "", 88., "", 
  2.963234*^6, 102.931, 35.7, 11.232, 7.571, 8787.58, 1.8, 341.01, 7.11, 1.5, 
  52.1, 94.043, 4.2, 75.09, 0.776}, {"ARM", "Asia", "Armenia", "2021-04-26", 
  213469., 181., 664.429, 4040., 22., 20.714, 72039.198, 61.082, 224.224, 
  1363.375, 7.424, 6.99, 0.82, "", "", "", "", "", "", "", "", 2467., 
  965692., 325.891, 0.833, 4013., 1.354, 0.166, 6., "tests performed", "", 
  "", "", "", 261., "", "", "", 88., "", 2.963234*^6, 102.931, 35.7, 11.232, 
  7.571, 8787.58, 1.8, 341.01, 7.11, 1.5, 52.1, 94.043, 4.2, 75.09, 0.776}, 
 {"ARM", "Asia", "Armenia", "2021-04-27", 214064., 595., 654.143, 4058., 18., 
  19.857, 72239.992, 200.794, 220.753, 1369.45, 6.074, 6.701, 0.81, "", "", 
  "", "", "", "", "", "", 4277., 969969., 327.335, 1.443, 3995., 1.348, 
  0.164, 6.1, "tests performed", "", "", "", "", 261., "", "", "", 88., "", 
  2.963234*^6, 102.931, 35.7, 11.232, 7.571, 8787.58, 1.8, 341.01, 7.11, 1.5, 
  52.1, 94.043, 4.2, 75.09, 0.776}, {"ARM", "Asia", "Armenia", "2021-04-28", 
  214872., 808., 622., 4071., 13., 18.143, 72512.667, 272.675, 209.906, 
  1373.837, 4.387, 6.123, 0.8, "", "", "", "", "", "", "", "", 4807., 
  974776., 328.957, 1.622, 4019., 1.356, 0.155, 6.5, "tests performed", "", 
  "", "", "", 261., "", "", "", 88., "", 2.963234*^6, 102.931, 35.7, 11.232, 
  7.571, 8787.58, 1.8, 341.01, 7.11, 1.5, 52.1, 94.043, 4.2, 75.09, 0.776}, 
 {"ARM", "Asia", "Armenia", "2021-04-29", 215528., 656., 589.857, 4087., 16., 
  16.857, 72734.047, 221.38, 199.059, 1379.236, 5.4, 5.689, 0.78, "", "", "", 
  "", "", "", "", "", 4284., 979060., 330.403, 1.446, 3937., 1.329, 0.15, 
  6.7, "tests performed", "", "", "", "", 261., "", "", "", 88., "", 
  2.963234*^6, 102.931, 35.7, 11.232, 7.571, 8787.58, 1.8, 341.01, 7.11, 1.5, 
  52.1, 94.043, 4.2, 75.09, 0.776}, {"ARM", "Asia", "Armenia", "2021-04-30", 
  216064., 536., 564.286, 4108., 21., 17.714, 72914.93, 180.883, 190.429, 
  1386.323, 7.087, 5.978, 0.76, "", "", "", "", "", "", "", "", 4596., 
  983656., 331.954, 1.551, 4020., 1.357, 0.14, 7.1, "tests performed", "", 
  "", "", "", 261., "", "", "", 88., "", 2.963234*^6, 102.931, 35.7, 11.232, 
  7.571, 8787.58, 1.8, 341.01, 7.11, 1.5, 52.1, 94.043, 4.2, 75.09, 0.776}, 
 {"ARM", "Asia", "Armenia", "2021-05-01", 216596., 532., 531.143, 4128., 20., 
  18.143, 73094.464, 179.534, 179.244, 1393.073, 6.749, 6.123, 0.75, "", "", 
  "", "", "", "", "", "", 4430., 988086., 333.449, 1.495, 4003., 1.351, 
  0.133, 7.5, "tests performed", "", "", "", "", 261., "", "", "", 88., "", 
  2.963234*^6, 102.931, 35.7, 11.232, 7.571, 8787.58, 1.8, 341.01, 7.11, 1.5, 
  52.1, 94.043, 4.2, 75.09, 0.776}, {"ARM", "Asia", "Armenia", "2021-05-02", 
  216863., 267., 510.714, 4139., 11., 17.286, 73184.568, 90.104, 172.35, 
  1396.785, 3.712, 5.833, 0.74, "", "", "", "", "", "", "", "", 2941., 
  991027., 334.441, 0.992, 3972., 1.34, 0.129, 7.8, "tests performed", "", 
  "", "", "", 261., "", "", "", 88., "", 2.963234*^6, 102.931, 35.7, 11.232, 
  7.571, 8787.58, 1.8, 341.01, 7.11, 1.5, 52.1, 94.043, 4.2, 75.09, 0.776}, 
 {"ARM", "Asia", "Armenia", "2021-05-03", 217008., 145., 505.571, 4149., 10., 
  15.571, 73233.501, 48.933, 170.615, 1400.159, 3.375, 5.255, 0.73, "", "", 
  "", "", "", "", "", "", 2585., 993612., 335.313, 0.872, 3989., 1.346, 
  0.127, 7.9, "tests performed", "", "", "", "", 261., "", "", "", 88., "", 
  2.963234*^6, 102.931, 35.7, 11.232, 7.571, 8787.58, 1.8, 341.01, 7.11, 1.5, 
  52.1, 94.043, 4.2, 75.09, 0.776}, {"ARM", "Asia", "Armenia", "2021-05-04", 
  217407., 399., 477.571, 4165., 16., 15.286, 73368.151, 134.65, 161.166, 
  1405.559, 5.4, 5.158, 0.71, "", "", "", "", "", "", "", "", 3343., 996955., 
  336.442, 1.128, 3855., 1.301, 0.124, 8.1, "tests performed", "", "", "", 
  "", 261., "", "", "", 88., "", 2.963234*^6, 102.931, 35.7, 11.232, 7.571, 
  8787.58, 1.8, 341.01, 7.11, 1.5, 52.1, 94.043, 4.2, 75.09, 0.776}, 
 {"ARM", "Asia", "Armenia", "2021-05-05", 217900., 493., 432.571, 4178., 13., 
  15.286, 73534.523, 166.372, 145.98, 1409.946, 4.387, 5.158, 0.7, "", "", 
  "", "", "", "", "", "", 3954., 1.000909*^6, 337.776, 1.334, 3733., 1.26, 
  0.116, 8.6, "tests performed", "", "", "", "", 261., "", "", "", 88., "", 
  2.963234*^6, 102.931, 35.7, 11.232, 7.571, 8787.58, 1.8, 341.01, 7.11, 1.5, 
  52.1, 94.043, 4.2, 75.09, 0.776}, {"ARM", "Asia", "Armenia", "2021-05-06", 
  218325., 425., 399.571, 4192., 14., 15., 73677.948, 143.424, 134.843, 
  1414.671, 4.725, 5.062, 0.7, "", "", "", "", "", "", "", "", 3964., 
  1.004873*^6, 339.114, 1.338, 3688., 1.245, 0.108, 9.2, "tests performed", 
  "", "", "", "", 261., "", "", "", 88., "", 2.963234*^6, 102.931, 35.7, 
  11.232, 7.571, 8787.58, 1.8, 341.01, 7.11, 1.5, 52.1, 94.043, 4.2, 75.09, 
  0.776}, {"ARM", "Asia", "Armenia", "2021-05-07", 218681., 356., 373.857, 
  4209., 17., 14.429, 73798.087, 120.139, 126.165, 1420.408, 5.737, 4.869, 
  0.69, "", "", "", "", "", "", "", "", 3434., 1.008307*^6, 340.272, 1.159, 
  3522., 1.189, 0.106, 9.4, "tests performed", "", "", "", "", 261., "", "", 
  "", 88., "", 2.963234*^6, 102.931, 35.7, 11.232, 7.571, 8787.58, 1.8, 
  341.01, 7.11, 1.5, 52.1, 94.043, 4.2, 75.09, 0.776}, 
 {"ARM", "Asia", "Armenia", "2021-05-08", 219092., 411., 356.571, 4225., 16., 
  13.857, 73936.787, 138.7, 120.332, 1425.807, 5.4, 4.676, 0.69, "", "", "", 
  "", "", "", "", "", 4231., 1.012538*^6, 341.7, 1.428, 3493., 1.179, 0.102, 
  9.8, "tests performed", "", "", "", "", 261., "", "", "", 88., "", 
  2.963234*^6, 102.931, 35.7, 11.232, 7.571, 8787.58, 1.8, 341.01, 7.11, 1.5, 
  52.1, 94.043, 4.2, 75.09, 0.776}, {"ARM", "Asia", "Armenia", "2021-05-09", 
  219270., 178., 343.857, 4234., 9., 13.571, 73996.856, 60.07, 116.041, 
  1428.844, 3.037, 4.58, 0.68, "", "", "", "", "", "", "", "", 2353., 
  1.014891*^6, 342.494, 0.794, 3409., 1.15, 0.101, 9.9, "tests performed", 
  10727., 10727., "", "", 261., 0.36, 0.36, "", 88., "", 2.963234*^6, 
  102.931, 35.7, 11.232, 7.571, 8787.58, 1.8, 341.01, 7.11, 1.5, 52.1, 
  94.043, 4.2, 75.09, 0.776}, {"ARM", "Asia", "Armenia", "2021-05-10", 
  219353., 83., 335., 4249., 15., 14.286, 74024.866, 28.01, 113.052, 
  1433.906, 5.062, 4.821, 0.67, "", "", "", "", "", "", "", "", 1790., 
  1.016681*^6, 343.098, 0.604, 3296., 1.112, 0.102, 9.8, "tests performed", 
  "", "", "", "", 397., "", "", "", 134., "", 2.963234*^6, 102.931, 35.7, 
  11.232, 7.571, 8787.58, 1.8, 341.01, 7.11, 1.5, 52.1, 94.043, 4.2, 75.09, 
  0.776}, {"ARM", "Asia", "Armenia", "2021-05-11", 219596., 243., 312.714, 
  4256., 7., 13., 74106.871, 82.005, 105.531, 1436.269, 2.362, 4.387, 0.66, 
  "", "", "", "", "", "", "", "", 2678., 1.019359*^6, 344.002, 0.904, 3201., 
  1.08, 0.098, 10.2, "tests performed", "", "", "", "", 534., "", "", "", 
  180., "", 2.963234*^6, 102.931, 35.7, 11.232, 7.571, 8787.58, 1.8, 341.01, 
  7.11, 1.5, 52.1, 94.043, 4.2, 75.09, 0.776}, 
 {"ARM", "Asia", "Armenia", "2021-05-12", 219950., 354., 292.857, 4272., 16., 
  13.429, 74226.335, 119.464, 98.83, 1441.668, 5.4, 4.532, 0.66, "", "", "", 
  "", "", "", "", "", 3892., 1.023251*^6, 345.316, 1.313, 3192., 1.077, 
  0.092, 10.9, "tests performed", "", "", "", "", 671., "", "", "", 226., "", 
  2.963234*^6, 102.931, 35.7, 11.232, 7.571, 8787.58, 1.8, 341.01, 7.11, 1.5, 
  52.1, 94.043, 4.2, 75.09, 0.776}, {"ARM", "Asia", "Armenia", "2021-05-13", 
  220217., 267., 270.286, 4291., 19., 14.143, 74316.439, 90.104, 91.213, 
  1448.08, 6.412, 4.773, 0.66, "", "", "", "", "", "", "", "", 3723., 
  1.026974*^6, 346.572, 1.256, 3157., 1.065, 0.086, 11.7, "tests performed", 
  "", "", "", "", 807., "", "", "", 272., "", 2.963234*^6, 102.931, 35.7, 
  11.232, 7.571, 8787.58, 1.8, 341.01, 7.11, 1.5, 52.1, 94.043, 4.2, 75.09, 
  0.776}, {"ARM", "Asia", "Armenia", "2021-05-14", 220447., 230., 252.286, 
  4301., 10., 13.143, 74394.057, 77.618, 85.139, 1451.455, 3.375, 4.435, 
  0.66, "", "", "", "", "", "", "", "", 3361., 1.030335*^6, 347.706, 1.134, 
  3147., 1.062, 0.08, 12.5, "tests performed", "", "", "", "", 944., "", "", 
  "", 319., "", 2.963234*^6, 102.931, 35.7, 11.232, 7.571, 8787.58, 1.8, 
  341.01, 7.11, 1.5, 52.1, 94.043, 4.2, 75.09, 0.776}, 
 {"ARM", "Asia", "Armenia", "2021-05-15", 220729., 282., 233.857, 4314., 13., 
  12.714, 74489.224, 95.166, 78.92, 1455.842, 4.387, 4.291, 0.66, "", "", "", 
  "", "", "", "", "", 3178., 1.033513*^6, 348.779, 1.072, 2996., 1.011, 
  0.078, 12.8, "tests performed", "", "", "", "", 1081., "", "", "", 365., 
  "", 2.963234*^6, 102.931, 35.7, 11.232, 7.571, 8787.58, 1.8, 341.01, 7.11, 
  1.5, 52.1, 94.043, 4.2, 75.09, 0.776}, {"ARM", "Asia", "Armenia", 
  "2021-05-16", 220860., 131., 227.143, 4323., 9., 12.714, 74533.432, 44.208, 
  76.654, 1458.879, 3.037, 4.291, 0.66, "", "", "", "", "", "", "", "", 
  3160., 1.036673*^6, 349.845, 1.066, 3112., 1.05, 0.073, 13.7, 
  "tests performed", 19249., 19249., "", "", 1217., 0.65, 0.65, "", 411., "", 
  2.963234*^6, 102.931, 35.7, 11.232, 7.571, 8787.58, 1.8, 341.01, 7.11, 1.5, 
  52.1, 94.043, 4.2, 75.09, 0.776}, {"ARM", "Asia", "Armenia", "2021-05-17", 
  220927., 67., 224.857, 4333., 10., 12., 74556.042, 22.61, 75.882, 1462.254, 
  3.375, 4.05, 0.66, "", "", "", "", "", "", "", "", 2377., 1.03905*^6, 
  350.647, 0.802, 3196., 1.079, 0.07, 14.2, "tests performed", "", "", "", 
  "", 1193., "", "", "", 403., "", 2.963234*^6, 102.931, 35.7, 11.232, 7.571, 
  8787.58, 1.8, 341.01, 7.11, 1.5, 52.1, 94.043, 4.2, 75.09, 0.776}, 
 {"ARM", "Asia", "Armenia", "2021-05-18", 221139., 212., 220.429, 4346., 13., 
  12.857, 74627.586, 71.543, 74.388, 1466.641, 4.387, 4.339, 0.65, "", "", 
  "", "", "", "", "", "", 3771., 1.042821*^6, 351.92, 1.273, 3352., 1.131, 
  0.066, 15.2, "tests performed", "", "", "", "", 1168., "", "", "", 394., 
  "", 2.963234*^6, 102.931, 35.7, 11.232, 7.571, 8787.58, 1.8, 341.01, 7.11, 
  1.5, 52.1, 94.043, 4.2, 75.09, 0.776}, {"ARM", "Asia", "Armenia", 
  "2021-05-19", 221368., 229., 202.571, 4357., 11., 12.143, 74704.866, 77.28, 
  68.362, 1470.353, 3.712, 4.098, 0.64, "", "", "", "", "", "", "", "", "", 
  "", "", "", 3314., 1.118, 0.061, 16.4, "tests performed", "", "", "", "", 
  1143., "", "", "", 386., "", 2.963234*^6, 102.931, 35.7, 11.232, 7.571, 
  8787.58, 1.8, 341.01, 7.11, 1.5, 52.1, 94.043, 4.2, 75.09, 0.776}, 
 {"ARM", "Asia", "Armenia", "2021-05-20", 221559., 191., 191.714, 4364., 7., 
  10.429, 74769.323, 64.457, 64.698, 1472.715, 2.362, 3.519, 0.63, "", "", 
  "", "", "", "", "", "", "", 1.050075*^6, 354.368, "", 3300., 1.114, 0.058, 
  17.2, "tests performed", "", "", "", "", 1119., "", "", "", 378., "", 
  2.963234*^6, 102.931, 35.7, 11.232, 7.571, 8787.58, 1.8, 341.01, 7.11, 1.5, 
  52.1, 94.043, 4.2, 75.09, 0.776}, {"ARM", "Asia", "Armenia", "2021-05-21", 
  221699., 140., 178.857, 4371., 7., 10., 74816.569, 47.246, 60.359, 
  1475.078, 2.362, 3.375, 0.63, "", "", "", "", "", "", "", "", 2932., 
  1.053007*^6, 355.357, 0.989, 3239., 1.093, 0.055, 18.1, "tests performed", 
  "", "", "", "", 1094., "", "", "", 369., "", 2.963234*^6, 102.931, 35.7, 
  11.232, 7.571, 8787.58, 1.8, 341.01, 7.11, 1.5, 52.1, 94.043, 4.2, 75.09, 
  0.776}, {"ARM", "Asia", "Armenia", "2021-05-22", 221880., 181., 164.429, 
  4386., 15., 10.286, 74877.651, 61.082, 55.49, 1480.14, 5.062, 3.471, 0.63, 
  "", "", "", "", "", "", "", "", 4138., 1.057145*^6, 356.754, 1.396, 3376., 
  1.139, 0.049, 20.5, "tests performed", "", "", "", "", 1069., "", "", "", 
  361., "", 2.963234*^6, 102.931, 35.7, 11.232, 7.571, 8787.58, 1.8, 341.01, 
  7.11, 1.5, 52.1, 94.043, 4.2, 75.09, 0.776}, 
 {"ARM", "Asia", "Armenia", "2021-05-23", 221948., 68., 155.429, 4392., 6., 
  9.857, 74900.598, 22.948, 52.452, 1482.164, 2.025, 3.326, 0.62, "", "", "", 
  "", "", "", "", "", 2963., 1.060108*^6, 357.754, 1., 3348., 1.13, 0.046, 
  21.5, "tests performed", 26562., 26562., "", "", 1045., 0.9, 0.9, "", 353., 
  "", 2.963234*^6, 102.931, 35.7, 11.232, 7.571, 8787.58, 1.8, 341.01, 7.11, 
  1.5, 52.1, 94.043, 4.2, 75.09, 0.776}, {"ARM", "Asia", "Armenia", 
  "2021-05-24", 221982., 34., 150.714, 4394., 2., 8.714, 74912.072, 11.474, 
  50.861, 1482.839, 0.675, 2.941, 0.62, "", "", "", "", "", "", "", "", 
  1898., 1.062006*^6, 358.394, 0.641, 3279., 1.107, 0.046, 21.8, 
  "tests performed", "", "", "", "", 1038., "", "", "", 350., "", 
  2.963234*^6, 102.931, 35.7, 11.232, 7.571, 8787.58, 1.8, 341.01, 7.11, 1.5, 
  52.1, 94.043, 4.2, 75.09, 0.776}, {"ARM", "Asia", "Armenia", "2021-05-25", 
  222139., 157., 142.857, 4400., 6., 7.714, 74965.055, 52.983, 48.21, 
  1484.864, 2.025, 2.603, 0.62, "", "", "", "", "", "", "", "", 3205., 
  1.065211*^6, 359.476, 1.082, 3199., 1.08, 0.045, 22.4, "tests performed", 
  "", "", "", "", 1031., "", "", "", 348., "", 2.963234*^6, 102.931, 35.7, 
  11.232, 7.571, 8787.58, 1.8, 341.01, 7.11, 1.5, 52.1, 94.043, 4.2, 75.09, 
  0.776}, {"ARM", "Asia", "Armenia", "2021-05-26", 222269., 130., 128.714, 
  4411., 11., 7.714, 75008.926, 43.871, 43.437, 1488.576, 3.712, 2.603, 0.62, 
  "", "", "", "", "", "", "", "", 3901., 1.069112*^6, 360.792, 1.316, 3238., 
  1.093, 0.04, 25.2, "tests performed", "", "", "", "", 1024., "", "", "", 
  346., "", 2.963234*^6, 102.931, 35.7, 11.232, 7.571, 8787.58, 1.8, 341.01, 
  7.11, 1.5, 52.1, 94.043, 4.2, 75.09, 0.776}, 
 {"ARM", "Asia", "Armenia", "2021-05-27", 222409., 140., 121.429, 4416., 5., 
  7.429, 75056.172, 47.246, 40.978, 1490.264, 1.687, 2.507, 0.61, "", "", "", 
  "", "", "", "", "", 3503., 1.072615*^6, 361.974, 1.182, 3220., 1.087, 
  0.038, 26.5, "tests performed", "", "", "", "", 1016., "", "", "", 343., 
  "", 2.963234*^6, 102.931, 35.7, 11.232, 7.571, 8787.58, 1.8, 341.01, 7.11, 
  1.5, 52.1, 94.043, 4.2, 75.09, 0.776}, {"ARM", "Asia", "Armenia", 
  "2021-05-28", 222513., 104., 116.286, 4423., 7., 7.429, 75091.269, 35.097, 
  39.243, 1492.626, 2.362, 2.507, 0.61, "", "", "", "", "", "", "", "", 
  2835., 1.07545*^6, 362.931, 0.957, 3206., 1.082, 0.036, 27.6, 
  "tests performed", "", "", "", "", 1009., "", "", "", 341., "", 
  2.963234*^6, 102.931, 35.7, 11.232, 7.571, 8787.58, 1.8, 341.01, 7.11, 1.5, 
  52.1, 94.043, 4.2, 75.09, 0.776}, {"ARM", "Asia", "Armenia", "2021-05-29", 
  222555., 42., 96.429, 4428., 5., 6., 75105.442, 14.174, 32.542, 1494.313, 
  1.687, 2.025, 0.61, "", "", "", "", "", "", "", "", 3084., 1.078534*^6, 
  363.972, 1.041, 3056., 1.031, 0.032, 31.7, "tests performed", "", "", "", 
  "", 1002., "", "", "", 338., "", 2.963234*^6, 102.931, 35.7, 11.232, 7.571, 
  8787.58, 1.8, 341.01, 7.11, 1.5, 52.1, 94.043, 4.2, 75.09, 0.776}, 
 {"ARM", "Asia", "Armenia", "2021-05-30", 222636., 81., 98.286, 4432., 4., 
  5.714, 75132.777, 27.335, 33.168, 1495.663, 1.35, 1.928, 0.64, "", "", "", 
  "", "", "", "", "", 2771., 1.081305*^6, 364.907, 0.935, 3028., 1.022, 
  0.032, 30.8, "tests performed", 33529., 33529., "", "", 995., 1.13, 1.13, 
  "", 336., "", 2.963234*^6, 102.931, 35.7, 11.232, 7.571, 8787.58, 1.8, 
  341.01, 7.11, 1.5, 52.1, 94.043, 4.2, 75.09, 0.776}, 
 {"ARM", "Asia", "Armenia", "2021-05-31", 222670., 34., 98.286, 4438., 6., 
  6.286, 75144.251, 11.474, 33.168, 1497.688, 2.025, 2.121, 0.65, "", "", "", 
  "", "", "", "", "", 2655., 1.08396*^6, 365.803, 0.896, 3136., 1.058, 0.031, 
  31.9, "tests performed", "", "", "", "", "", "", "", "", "", "", 
  2.963234*^6, 102.931, 35.7, 11.232, 7.571, 8787.58, 1.8, 341.01, 7.11, 1.5, 
  52.1, 94.043, 4.2, 75.09, 0.776}, {"ARM", "Asia", "Armenia", "2021-06-01", 
  222778., 108., 91.286, 4445., 7., 6.429, 75180.698, 36.447, 30.806, 
  1500.05, 2.362, 2.169, 0.66, "", "", "", "", "", "", "", "", 3280., 
  1.08724*^6, 366.91, 1.107, 3147., 1.062, 0.029, 34.5, "tests performed", 
  "", "", "", "", "", "", "", "", "", "", 2.963234*^6, 102.931, 35.7, 11.232, 
  7.571, 8787.58, 1.8, 341.01, 7.11, 1.5, 52.1, 94.043, 4.2, 75.09, 0.776}, 
 {"ARM", "Asia", "Armenia", "2021-06-02", 222870., 92., 85.857, 4446., 1., 
  5., 75211.745, 31.047, 28.974, 1500.388, 0.337, 1.687, 0.66, "", "", "", 
  "", "", "", "", "", 2916., 1.090156*^6, 367.894, 0.984, 3006., 1.014, 
  0.029, 35., "tests performed", "", "", "", "", "", "", "", "", "", "", 
  2.963234*^6, 102.931, 35.7, 11.232, 7.571, 8787.58, 1.8, 341.01, 7.11, 1.5, 
  52.1, 94.043, 4.2, 75.09, 0.776}, {"ARM", "Asia", "Armenia", "2021-06-03", 
  222978., 108., 81.286, 4448., 2., 4.571, 75248.192, 36.447, 27.431, 
  1501.063, 0.675, 1.543, 0.67, "", "", "", "", "", "", "", "", 2856., 
  1.093012*^6, 368.858, 0.964, 2914., 0.983, 0.028, 35.8, "tests performed", 
  "", "", "", "", "", "", "", "", "", "", 2.963234*^6, 102.931, 35.7, 11.232, 
  7.571, 8787.58, 1.8, 341.01, 7.11, 1.5, 52.1, 94.043, 4.2, 75.09, 0.776}, 
 {"ARM", "Asia", "Armenia", "2021-06-04", 223050., 72., 76.714, 4452., 4., 
  4.143, 75272.489, 24.298, 25.889, 1502.413, 1.35, 1.398, 0.67, "", "", "", 
  "", "", "", "", "", 3569., 1.096581*^6, 370.062, 1.204, 3019., 1.019, 
  0.025, 39.4, "tests performed", "", "", "", "", "", "", "", "", "", "", 
  2.963234*^6, 102.931, 35.7, 11.232, 7.571, 8787.58, 1.8, 341.01, 7.11, 1.5, 
  52.1, 94.043, 4.2, 75.09, 0.776}, {"ARM", "Asia", "Armenia", "2021-06-05", 
  223143., 93., 84., 4454., 2., 3.714, 75303.874, 31.385, 28.347, 1503.088, 
  0.675, 1.253, 0.68, "", "", "", "", "", "", "", "", 3216., 1.099797*^6, 
  371.148, 1.085, 3038., 1.025, 0.028, 36.2, "tests performed", "", "", "", 
  "", "", "", "", "", "", "", 2.963234*^6, 102.931, 35.7, 11.232, 7.571, 
  8787.58, 1.8, 341.01, 7.11, 1.5, 52.1, 94.043, 4.2, 75.09, 0.776}, 
 {"ARM", "Asia", "Armenia", "2021-06-06", 223180., 37., 77.714, 4458., 4., 
  3.714, 75316.36, 12.486, 26.226, 1504.437, 1.35, 1.253, 0.67, "", "", "", 
  "", "", "", "", "", 2754., 1.102551*^6, 372.077, 0.929, 3035., 1.024, 
  0.026, 39.1, "tests performed", "", "", "", "", "", "", "", "", "", "", 
  2.963234*^6, 102.931, 35.7, 11.232, 7.571, 8787.58, 1.8, 341.01, 7.11, 1.5, 
  52.1, 94.043, 4.2, 75.09, 0.776}, {"ARM", "Asia", "Armenia", "2021-06-07", 
  223212., 32., 77.429, 4463., 5., 3.571, 75327.159, 10.799, 26.13, 1506.125, 
  1.687, 1.205, "", "", "", "", "", "", "", "", "", 2448., 1.104999*^6, 
  372.903, 0.826, 3006., 1.014, 0.026, 38.8, "tests performed", "", "", "", 
  "", "", "", "", "", "", "", 2.963234*^6, 102.931, 35.7, 11.232, 7.571, 
  8787.58, 1.8, 341.01, 7.11, 1.5, 52.1, 94.043, 4.2, 75.09, 0.776}, 
 {"ABW", "North America", "Aruba", "2021-03-29", "", "", "", "", "", "", "", 
  "", "", "", "", "", "", "", "", "", "", "", "", "", "", "", "", "", "", "", 
  "", "", "", "", 25766., 15600., 10166., "", "", 24.13, 14.61, 9.52, "", 
  67.59, 106766., 584.8, 41.2, 13.085, 7.452, 35973.781, "", "", 11.62, "", 
  "", "", "", 76.29, ""}, {"ABW", "North America", "Aruba", "2021-03-30", "", 
  "", "", "", "", "", "", "", "", "", "", "", "", "", "", "", "", "", "", "", 
  "", "", "", "", "", "", "", "", "", "", "", "", "", "", 1278., "", "", "", 
  11970., 67.59, 106766., 584.8, 41.2, 13.085, 7.452, 35973.781, "", "", 
  11.62, "", "", "", "", 76.29, ""}, {"ABW", "North America", "Aruba", 
  "2021-03-31", "", "", "", "", "", "", "", "", "", "", "", "", "", "", "", 
  "", "", "", "", "", "", "", "", "", "", "", "", "", "", "", "", "", "", "", 
  1278., "", "", "", 11970., 67.59, 106766., 584.8, 41.2, 13.085, 7.452, 
  35973.781, "", "", 11.62, "", "", "", "", 76.29, ""}, 
 {"ABW", "North America", "Aruba", "2021-04-01", "", "", "", "", "", "", "", 
  "", "", "", "", "", "", "", "", "", "", "", "", "", "", "", "", "", "", "", 
  "", "", "", "", "", "", "", "", 1278., "", "", "", 11970., 67.59, 106766., 
  584.8, 41.2, 13.085, 7.452, 35973.781, "", "", 11.62, "", "", "", "", 
  76.29, ""}, {"ABW", "North America", "Aruba", "2021-04-02", "", "", "", "", 
  "", "", "", "", "", "", "", "", "", "", "", "", "", "", "", "", "", "", "", 
  "", "", "", "", "", "", "", "", "", "", "", 1278., "", "", "", 11970., 
  67.59, 106766., 584.8, 41.2, 13.085, 7.452, 35973.781, "", "", 11.62, "", 
  "", "", "", 76.29, ""}, {"ABW", "North America", "Aruba", "2021-04-03", "", 
  "", "", "", "", "", "", "", "", "", "", "", "", "", "", "", "", "", "", "", 
  "", "", "", "", "", "", "", "", "", "", "", "", "", "", 1278., "", "", "", 
  11970., 67.59, 106766., 584.8, 41.2, 13.085, 7.452, 35973.781, "", "", 
  11.62, "", "", "", "", 76.29, ""}, {"ABW", "North America", "Aruba", 
  "2021-04-04", "", "", "", "", "", "", "", "", "", "", "", "", "", "", "", 
  "", "", "", "", "", "", "", "", "", "", "", "", "", "", "", "", "", "", "", 
  1278., "", "", "", 11970., 67.59, 106766., 584.8, 41.2, 13.085, 7.452, 
  35973.781, "", "", 11.62, "", "", "", "", 76.29, ""}, 
 {"ABW", "North America", "Aruba", "2021-04-05", "", "", "", "", "", "", "", 
  "", "", "", "", "", "", "", "", "", "", "", "", "", "", "", "", "", "", "", 
  "", "", "", "", "", "", "", "", 1278., "", "", "", 11970., 67.59, 106766., 
  584.8, 41.2, 13.085, 7.452, 35973.781, "", "", 11.62, "", "", "", "", 
  76.29, ""}, {"ABW", "North America", "Aruba", "2021-04-06", "", "", "", "", 
  "", "", "", "", "", "", "", "", "", "", "", "", "", "", "", "", "", "", "", 
  "", "", "", "", "", "", "", "", "", "", "", 1278., "", "", "", 11970., 
  67.59, 106766., 584.8, 41.2, 13.085, 7.452, 35973.781, "", "", 11.62, "", 
  "", "", "", 76.29, ""}, {"ABW", "North America", "Aruba", "2021-04-07", "", 
  "", "", "", "", "", "", "", "", "", "", "", "", "", "", "", "", "", "", "", 
  "", "", "", "", "", "", "", "", "", "", "", "", "", "", 1278., "", "", "", 
  11970., 67.59, 106766., 584.8, 41.2, 13.085, 7.452, 35973.781, "", "", 
  11.62, "", "", "", "", 76.29, ""}, {"ABW", "North America", "Aruba", 
  "2021-04-08", "", "", "", "", "", "", "", "", "", "", "", "", "", "", "", 
  "", "", "", "", "", "", "", "", "", "", "", "", "", "", "", "", "", "", "", 
  1278., "", "", "", 11970., 67.59, 106766., 584.8, 41.2, 13.085, 7.452, 
  35973.781, "", "", 11.62, "", "", "", "", 76.29, ""}, 
 {"ABW", "North America", "Aruba", "2021-04-09", "", "", "", "", "", "", "", 
  "", "", "", "", "", "", "", "", "", "", "", "", "", "", "", "", "", "", "", 
  "", "", "", "", "", "", "", "", 1278., "", "", "", 11970., 67.59, 106766., 
  584.8, 41.2, 13.085, 7.452, 35973.781, "", "", 11.62, "", "", "", "", 
  76.29, ""}, {"ABW", "North America", "Aruba", "2021-04-10", "", "", "", "", 
  "", "", "", "", "", "", "", "", "", "", "", "", "", "", "", "", "", "", "", 
  "", "", "", "", "", "", "", 41096., 29197., 11899., "", 1278., 38.49, 
  27.35, 11.14, 11970., 67.59, 106766., 584.8, 41.2, 13.085, 7.452, 
  35973.781, "", "", 11.62, "", "", "", "", 76.29, ""}, 
 {"ABW", "North America", "Aruba", "2021-04-11", "", "", "", "", "", "", "", 
  "", "", "", "", "", "", "", "", "", "", "", "", "", "", "", "", "", "", "", 
  "", "", "", "", "", "", "", "", 1236., "", "", "", 11577., 67.59, 106766., 
  584.8, 41.2, 13.085, 7.452, 35973.781, "", "", 11.62, "", "", "", "", 
  76.29, ""}, {"ABW", "North America", "Aruba", "2021-04-12", "", "", "", "", 
  "", "", "", "", "", "", "", "", "", "", "", "", "", "", "", "", "", "", "", 
  "", "", "", "", "", "", "", 43073., 31139., 11934., "", 1195., 40.34, 
  29.17, 11.18, 11193., 60.19, 106766., 584.8, 41.2, 13.085, 7.452, 
  35973.781, "", "", 11.62, "", "", "", "", 76.29, ""}, 
 {"ABW", "North America", "Aruba", "2021-04-13", "", "", "", "", "", "", "", 
  "", "", "", "", "", "", "", "", "", "", "", "", "", "", "", "", "", "", "", 
  "", "", "", "", 45588., 33563., 12025., 2515., 1372., 42.7, 31.44, 11.26, 
  12851., 60.19, 106766., 584.8, 41.2, 13.085, 7.452, 35973.781, "", "", 
  11.62, "", "", "", "", 76.29, ""}, {"ABW", "North America", "Aruba", 
  "2021-04-14", "", "", "", "", "", "", "", "", "", "", "", "", "", "", "", 
  "", "", "", "", "", "", "", "", "", "", "", "", "", "", "", 48200., 36058., 
  12142., 2612., 1562., 45.15, 33.77, 11.37, 14630., 60.19, 106766., 584.8, 
  41.2, 13.085, 7.452, 35973.781, "", "", 11.62, "", "", "", "", 76.29, ""}, 
 {"ABW", "North America", "Aruba", "2021-04-15", "", "", "", "", "", "", "", 
  "", "", "", "", "", "", "", "", "", "", "", "", "", "", "", "", "", "", "", 
  "", "", "", "", 50546., 37981., 12565., 2346., 1715., 47.34, 35.57, 11.77, 
  16063., 60.19, 106766., 584.8, 41.2, 13.085, 7.452, 35973.781, "", "", 
  11.62, "", "", "", "", 76.29, ""}, {"ABW", "North America", "Aruba", 
  "2021-04-16", "", "", "", "", "", "", "", "", "", "", "", "", "", "", "", 
  "", "", "", "", "", "", "", "", "", "", "", "", "", "", "", 52955., 39961., 
  12994., 2409., 1877., 49.6, 37.43, 12.17, 17581., 60.19, 106766., 584.8, 
  41.2, 13.085, 7.452, 35973.781, "", "", 11.62, "", "", "", "", 76.29, ""}, 
 {"ABW", "North America", "Aruba", "2021-04-17", "", "", "", "", "", "", "", 
  "", "", "", "", "", "", "", "", "", "", "", "", "", "", "", "", "", "", "", 
  "", "", "", "", 55582., 41770., 13812., 2627., 2069., 52.06, 39.12, 12.94, 
  19379., 60.19, 106766., 584.8, 41.2, 13.085, 7.452, 35973.781, "", "", 
  11.62, "", "", "", "", 76.29, ""}, {"ABW", "North America", "Aruba", 
  "2021-04-18", "", "", "", "", "", "", "", "", "", "", "", "", "", "", "", 
  "", "", "", "", "", "", "", "", "", "", "", "", "", "", "", 55651., 41837., 
  13814., 69., 1938., 52.12, 39.19, 12.94, 18152., 60.19, 106766., 584.8, 
  41.2, 13.085, 7.452, 35973.781, "", "", 11.62, "", "", "", "", 76.29, ""}, 
 {"ABW", "North America", "Aruba", "2021-04-19", "", "", "", "", "", "", "", 
  "", "", "", "", "", "", "", "", "", "", "", "", "", "", "", "", "", "", "", 
  "", "", "", "", 58178., 43266., 14912., 2527., 2158., 54.49, 40.52, 13.97, 
  20212., 60.19, 106766., 584.8, 41.2, 13.085, 7.452, 35973.781, "", "", 
  11.62, "", "", "", "", 76.29, ""}, {"ABW", "North America", "Aruba", 
  "2021-04-20", "", "", "", "", "", "", "", "", "", "", "", "", "", "", "", 
  "", "", "", "", "", "", "", "", "", "", "", "", "", "", "", 60379., 43945., 
  16434., 2201., 2113., 56.55, 41.16, 15.39, 19791., 60.19, 106766., 584.8, 
  41.2, 13.085, 7.452, 35973.781, "", "", 11.62, "", "", "", "", 76.29, ""}, 
 {"ABW", "North America", "Aruba", "2021-04-21", "", "", "", "", "", "", "", 
  "", "", "", "", "", "", "", "", "", "", "", "", "", "", "", "", "", "", "", 
  "", "", "", "", 62342., 44421., 17921., 1963., 2020., 58.39, 41.61, 16.79, 
  18920., 60.19, 106766., 584.8, 41.2, 13.085, 7.452, 35973.781, "", "", 
  11.62, "", "", "", "", 76.29, ""}, {"ABW", "North America", "Aruba", 
  "2021-04-22", "", "", "", "", "", "", "", "", "", "", "", "", "", "", "", 
  "", "", "", "", "", "", "", "", "", "", "", "", "", "", "", 64288., 45097., 
  19191., 1946., 1963., 60.21, 42.24, 17.97, 18386., 60.19, 106766., 584.8, 
  41.2, 13.085, 7.452, 35973.781, "", "", 11.62, "", "", "", "", 76.29, ""}, 
 {"ABW", "North America", "Aruba", "2021-04-23", "", "", "", "", "", "", "", 
  "", "", "", "", "", "", "", "", "", "", "", "", "", "", "", "", "", "", "", 
  "", "", "", "", 67950., 48061., 19889., 3662., 2142., 63.64, 45.02, 18.63, 
  20063., 60.19, 106766., 584.8, 41.2, 13.085, 7.452, 35973.781, "", "", 
  11.62, "", "", "", "", 76.29, ""}, {"ABW", "North America", "Aruba", 
  "2021-04-24", "", "", "", "", "", "", "", "", "", "", "", "", "", "", "", 
  "", "", "", "", "", "", "", "", "", "", "", "", "", "", "", 69279., 49351., 
  19928., 1329., 1957., 64.89, 46.22, 18.67, 18330., 60.19, 106766., 584.8, 
  41.2, 13.085, 7.452, 35973.781, "", "", 11.62, "", "", "", "", 76.29, ""}, 
 {"ABW", "North America", "Aruba", "2021-04-25", "", "", "", "", "", "", "", 
  "", "", "", "", "", "", "", "", "", "", "", "", "", "", "", "", "", "", "", 
  "", "", "", "", 73103., 53161., 19942., 3824., 2493., 68.47, 49.79, 18.68, 
  23350., 60.19, 106766., 584.8, 41.2, 13.085, 7.452, 35973.781, "", "", 
  11.62, "", "", "", "", 76.29, ""}, {"ABW", "North America", "Aruba", 
  "2021-04-26", "", "", "", "", "", "", "", "", "", "", "", "", "", "", "", 
  "", "", "", "", "", "", "", "", "", "", "", "", "", "", "", 73360., 53244., 
  20116., 257., 2169., 68.71, 49.87, 18.84, 20315., 60.19, 106766., 584.8, 
  41.2, 13.085, 7.452, 35973.781, "", "", 11.62, "", "", "", "", 76.29, ""}, 
 {"ABW", "North America", "Aruba", "2021-04-27", "", "", "", "", "", "", "", 
  "", "", "", "", "", "", "", "", "", "", "", "", "", "", "", "", "", "", "", 
  "", "", "", "", "", "", "", "", 1948., "", "", "", 18246., 60.19, 106766., 
  584.8, 41.2, 13.085, 7.452, 35973.781, "", "", 11.62, "", "", "", "", 
  76.29, ""}, {"ABW", "North America", "Aruba", "2021-04-28", "", "", "", "", 
  "", "", "", "", "", "", "", "", "", "", "", "", "", "", "", "", "", "", "", 
  "", "", "", "", "", "", "", 74668., 53813., 20855., "", 1761., 69.94, 50.4, 
  19.53, 16494., 60.19, 106766., 584.8, 41.2, 13.085, 7.452, 35973.781, "", 
  "", 11.62, "", "", "", "", 76.29, ""}, {"ABW", "North America", "Aruba", 
  "2021-04-29", "", "", "", "", "", "", "", "", "", "", "", "", "", "", "", 
  "", "", "", "", "", "", "", "", "", "", "", "", "", "", "", 75846., 54095., 
  21751., 1178., 1651., 71.04, 50.67, 20.37, 15464., 60.19, 106766., 584.8, 
  41.2, 13.085, 7.452, 35973.781, "", "", 11.62, "", "", "", "", 76.29, ""}, 
 {"ABW", "North America", "Aruba", "2021-04-30", "", "", "", "", "", "", "", 
  "", "", "", "", "", "", "", "", "", "", "", "", "", "", "", "", "", "", "", 
  "", "", "", "", 76865., 54306., 22559., 1019., 1274., 71.99, 50.86, 21.13, 
  11933., 60.19, 106766., 584.8, 41.2, 13.085, 7.452, 35973.781, "", "", 
  11.62, "", "", "", "", 76.29, ""}, {"ABW", "North America", "Aruba", 
  "2021-05-01", "", "", "", "", "", "", "", "", "", "", "", "", "", "", "", 
  "", "", "", "", "", "", "", "", "", "", "", "", "", "", "", "", "", "", "", 
  1125., "", "", "", 10537., 60.19, 106766., 584.8, 41.2, 13.085, 7.452, 
  35973.781, "", "", 11.62, "", "", "", "", 76.29, ""}, 
 {"ABW", "North America", "Aruba", "2021-05-02", "", "", "", "", "", "", "", 
  "", "", "", "", "", "", "", "", "", "", "", "", "", "", "", "", "", "", "", 
  "", "", "", "", "", "", "", "", 620., "", "", "", 5807., 60.19, 106766., 
  584.8, 41.2, 13.085, 7.452, 35973.781, "", "", 11.62, "", "", "", "", 
  76.29, ""}, {"ABW", "North America", "Aruba", "2021-05-03", "", "", "", "", 
  "", "", "", "", "", "", "", "", "", "", "", "", "", "", "", "", "", "", "", 
  "", "", "", "", "", "", "", 77728., 54614., 23114., "", 624., 72.8, 51.15, 
  21.65, 5845., 60.19, 106766., 584.8, 41.2, 13.085, 7.452, 35973.781, "", 
  "", 11.62, "", "", "", "", 76.29, ""}, {"ABW", "North America", "Aruba", 
  "2021-05-04", "", "", "", "", "", "", "", "", "", "", "", "", "", "", "", 
  "", "", "", "", "", "", "", "", "", "", "", "", "", "", "", 78956., 55152., 
  23804., 1228., 706., 73.95, 51.66, 22.3, 6613., 60.19, 106766., 584.8, 
  41.2, 13.085, 7.452, 35973.781, "", "", 11.62, "", "", "", "", 76.29, ""}, 
 {"ABW", "North America", "Aruba", "2021-05-05", "", "", "", "", "", "", "", 
  "", "", "", "", "", "", "", "", "", "", "", "", "", "", "", "", "", "", "", 
  "", "", "", "", 79502., 55359., 24143., 546., 691., 74.46, 51.85, 22.61, 
  6472., 60.19, 106766., 584.8, 41.2, 13.085, 7.452, 35973.781, "", "", 
  11.62, "", "", "", "", 76.29, ""}, {"ABW", "North America", "Aruba", 
  "2021-05-06", "", "", "", "", "", "", "", "", "", "", "", "", "", "", "", 
  "", "", "", "", "", "", "", "", "", "", "", "", "", "", "", 79553., 55371., 
  24182., 51., 530., 74.51, 51.86, 22.65, 4964., 60.19, 106766., 584.8, 41.2, 
  13.085, 7.452, 35973.781, "", "", 11.62, "", "", "", "", 76.29, ""}, 
 {"ABW", "North America", "Aruba", "2021-05-07", "", "", "", "", "", "", "", 
  "", "", "", "", "", "", "", "", "", "", "", "", "", "", "", "", "", "", "", 
  "", "", "", "", 80258., 55625., 24633., 705., 485., 75.17, 52.1, 23.07, 
  4543., 60.19, 106766., 584.8, 41.2, 13.085, 7.452, 35973.781, "", "", 
  11.62, "", "", "", "", 76.29, ""}, {"ABW", "North America", "Aruba", 
  "2021-05-08", "", "", "", "", "", "", "", "", "", "", "", "", "", "", "", 
  "", "", "", "", "", "", "", "", "", "", "", "", "", "", "", 80699., 55744., 
  24955., 441., 507., 75.58, 52.21, 23.37, 4749., 60.19, 106766., 584.8, 
  41.2, 13.085, 7.452, 35973.781, "", "", 11.62, "", "", "", "", 76.29, ""}, 
 {"ABW", "North America", "Aruba", "2021-05-09", "", "", "", "", "", "", "", 
  "", "", "", "", "", "", "", "", "", "", "", "", "", "", "", "", "", "", "", 
  "", "", "", "", "", "", "", "", 531., "", "", "", 4973., 60.19, 106766., 
  584.8, 41.2, 13.085, 7.452, 35973.781, "", "", 11.62, "", "", "", "", 
  76.29, ""}, {"ABW", "North America", "Aruba", "2021-05-10", "", "", "", "", 
  "", "", "", "", "", "", "", "", "", "", "", "", "", "", "", "", "", "", "", 
  "", "", "", "", "", "", "", 81616., 56009., 25607., "", 555., 76.44, 52.46, 
  23.98, 5198., 51.85, 106766., 584.8, 41.2, 13.085, 7.452, 35973.781, "", 
  "", 11.62, "", "", "", "", 76.29, ""}, {"ABW", "North America", "Aruba", 
  "2021-05-11", "", "", "", "", "", "", "", "", "", "", "", "", "", "", "", 
  "", "", "", "", "", "", "", "", "", "", "", "", "", "", "", 82877., 56288., 
  26589., 1261., 560., 77.62, 52.72, 24.9, 5245., 51.85, 106766., 584.8, 
  41.2, 13.085, 7.452, 35973.781, "", "", 11.62, "", "", "", "", 76.29, ""}, 
 {"ABW", "North America", "Aruba", "2021-05-12", "", "", "", "", "", "", "", 
  "", "", "", "", "", "", "", "", "", "", "", "", "", "", "", "", "", "", "", 
  "", "", "", "", 84239., 56594., 27645., 1362., 677., 78.9, 53.01, 25.89, 
  6341., 51.85, 106766., 584.8, 41.2, 13.085, 7.452, 35973.781, "", "", 
  11.62, "", "", "", "", 76.29, ""}, {"ABW", "North America", "Aruba", 
  "2021-05-13", "", "", "", "", "", "", "", "", "", "", "", "", "", "", "", 
  "", "", "", "", "", "", "", "", "", "", "", "", "", "", "", 85441., 56932., 
  28509., 1202., 841., 80.03, 53.32, 26.7, 7877., 51.85, 106766., 584.8, 
  41.2, 13.085, 7.452, 35973.781, "", "", 11.62, "", "", "", "", 76.29, ""}, 
 {"ABW", "North America", "Aruba", "2021-05-14", "", "", "", "", "", "", "", 
  "", "", "", "", "", "", "", "", "", "", "", "", "", "", "", "", "", "", "", 
  "", "", "", "", 87536., 57314., 30222., 2095., 1040., 81.99, 53.68, 28.31, 
  9741., 51.85, 106766., 584.8, 41.2, 13.085, 7.452, 35973.781, "", "", 
  11.62, "", "", "", "", 76.29, ""}, {"ABW", "North America", "Aruba", 
  "2021-05-15", "", "", "", "", "", "", "", "", "", "", "", "", "", "", "", 
  "", "", "", "", "", "", "", "", "", "", "", "", "", "", "", 88602., 57481., 
  31121., 1066., 1129., 82.99, 53.84, 29.15, 10575., 51.85, 106766., 584.8, 
  41.2, 13.085, 7.452, 35973.781, "", "", 11.62, "", "", "", "", 76.29, ""}, 
 {"ABW", "North America", "Aruba", "2021-05-16", "", "", "", "", "", "", "", 
  "", "", "", "", "", "", "", "", "", "", "", "", "", "", "", "", "", "", "", 
  "", "", "", "", "", "", "", "", 1235., "", "", "", 11567., 51.85, 106766., 
  584.8, 41.2, 13.085, 7.452, 35973.781, "", "", 11.62, "", "", "", "", 
  76.29, ""}, {"ABW", "North America", "Aruba", "2021-05-17", "", "", "", "", 
  "", "", "", "", "", "", "", "", "", "", "", "", "", "", "", "", "", "", "", 
  "", "", "", "", "", "", "", 91006., 57936., 33070., "", 1341., 85.24, 
  54.26, 30.97, 12560., 51.85, 106766., 584.8, 41.2, 13.085, 7.452, 
  35973.781, "", "", 11.62, "", "", "", "", 76.29, ""}, 
 {"ABW", "North America", "Aruba", "2021-05-18", "", "", "", "", "", "", "", 
  "", "", "", "", "", "", "", "", "", "", "", "", "", "", "", "", "", "", "", 
  "", "", "", "", 93734., 58344., 35390., 2728., 1551., 87.79, 54.65, 33.15, 
  14527., 51.85, 106766., 584.8, 41.2, 13.085, 7.452, 35973.781, "", "", 
  11.62, "", "", "", "", 76.29, ""}, {"ABW", "North America", "Aruba", 
  "2021-05-19", "", "", "", "", "", "", "", "", "", "", "", "", "", "", "", 
  "", "", "", "", "", "", "", "", "", "", "", "", "", "", "", 96007., 58683., 
  37324., 2273., 1681., 89.92, 54.96, 34.96, 15745., 51.85, 106766., 584.8, 
  41.2, 13.085, 7.452, 35973.781, "", "", 11.62, "", "", "", "", 76.29, ""}, 
 {"ABW", "North America", "Aruba", "2021-05-20", "", "", "", "", "", "", "", 
  "", "", "", "", "", "", "", "", "", "", "", "", "", "", "", "", "", "", "", 
  "", "", "", "", 97921., 58953., 38968., 1914., 1783., 91.72, 55.22, 36.5, 
  16700., 51.85, 106766., 584.8, 41.2, 13.085, 7.452, 35973.781, "", "", 
  11.62, "", "", "", "", 76.29, ""}, {"ABW", "North America", "Aruba", 
  "2021-05-21", "", "", "", "", "", "", "", "", "", "", "", "", "", "", "", 
  "", "", "", "", "", "", "", "", "", "", "", "", "", "", "", 100003., 
  59341., 40662., 2082., 1781., 93.67, 55.58, 38.09, 16681., 51.85, 106766., 
  584.8, 41.2, 13.085, 7.452, 35973.781, "", "", 11.62, "", "", "", "", 
  76.29, ""}, {"ABW", "North America", "Aruba", "2021-05-22", "", "", "", "", 
  "", "", "", "", "", "", "", "", "", "", "", "", "", "", "", "", "", "", "", 
  "", "", "", "", "", "", "", 103395., 60005., 43390., 3392., 2113., 96.84, 
  56.2, 40.64, 19791., 51.85, 106766., 584.8, 41.2, 13.085, 7.452, 35973.781, 
  "", "", 11.62, "", "", "", "", 76.29, ""}, {"ABW", "North America", 
  "Aruba", "2021-05-23", "", "", "", "", "", "", "", "", "", "", "", "", "", 
  "", "", "", "", "", "", "", "", "", "", "", "", "", "", "", "", "", 
  108471., 61242., 47229., 5076., 2667., 101.6, 57.36, 44.24, 24980., 51.85, 
  106766., 584.8, 41.2, 13.085, 7.452, 35973.781, "", "", 11.62, "", "", "", 
  "", 76.29, ""}, {"ABW", "North America", "Aruba", "2021-05-24", "", "", "", 
  "", "", "", "", "", "", "", "", "", "", "", "", "", "", "", "", "", "", "", 
  "", "", "", "", "", "", "", "", 109756., 61548., 48208., 1285., 2679., 
  102.8, 57.65, 45.15, 25092., 51.85, 106766., 584.8, 41.2, 13.085, 7.452, 
  35973.781, "", "", 11.62, "", "", "", "", 76.29, ""}, 
 {"ABW", "North America", "Aruba", "2021-05-25", "", "", "", "", "", "", "", 
  "", "", "", "", "", "", "", "", "", "", "", "", "", "", "", "", "", "", "", 
  "", "", "", "", 111377., 62143., 49234., 1621., 2520., 104.32, 58.2, 46.11, 
  23603., 48.15, 106766., 584.8, 41.2, 13.085, 7.452, 35973.781, "", "", 
  11.62, "", "", "", "", 76.29, ""}, {"ABW", "North America", "Aruba", 
  "2021-05-26", "", "", "", "", "", "", "", "", "", "", "", "", "", "", "", 
  "", "", "", "", "", "", "", "", "", "", "", "", "", "", "", 111665., 
  62244., 49421., 288., 2237., 104.59, 58.3, 46.29, 20952., 48.15, 106766., 
  584.8, 41.2, 13.085, 7.452, 35973.781, "", "", 11.62, "", "", "", "", 
  76.29, ""}, {"ABW", "North America", "Aruba", "2021-05-27", "", "", "", "", 
  "", "", "", "", "", "", "", "", "", "", "", "", "", "", "", "", "", "", "", 
  "", "", "", "", "", "", "", 112316., 62498., 49818., 651., 2056., 105.2, 
  58.54, 46.66, 19257., 48.15, 106766., 584.8, 41.2, 13.085, 7.452, 
  35973.781, "", "", 11.62, "", "", "", "", 76.29, ""}, 
 {"ABW", "North America", "Aruba", "2021-05-28", "", "", "", "", "", "", "", 
  "", "", "", "", "", "", "", "", "", "", "", "", "", "", "", "", "", "", "", 
  "", "", "", "", 113098., 62698., 50400., 782., 1871., 105.93, 58.72, 47.21, 
  17524., 48.15, 106766., 584.8, 41.2, 13.085, 7.452, 35973.781, "", "", 
  11.62, "", "", "", "", 76.29, ""}, {"ABW", "North America", "Aruba", 
  "2021-05-29", "", "", "", "", "", "", "", "", "", "", "", "", "", "", "", 
  "", "", "", "", "", "", "", "", "", "", "", "", "", "", "", 113662., 
  62914., 50748., 564., 1467., 106.46, 58.93, 47.53, 13740., 48.15, 106766., 
  584.8, 41.2, 13.085, 7.452, 35973.781, "", "", 11.62, "", "", "", "", 
  76.29, ""}, {"ABW", "North America", "Aruba", "2021-05-30", "", "", "", "", 
  "", "", "", "", "", "", "", "", "", "", "", "", "", "", "", "", "", "", "", 
  "", "", "", "", "", "", "", "", "", "", "", 777., "", "", "", 7278., 48.15, 
  106766., 584.8, 41.2, 13.085, 7.452, 35973.781, "", "", 11.62, "", "", "", 
  "", 76.29, ""}, {"ABW", "North America", "Aruba", "2021-05-31", "", "", "", 
  "", "", "", "", "", "", "", "", "", "", "", "", "", "", "", "", "", "", "", 
  "", "", "", "", "", "", "", "", 114154., 63113., 51041., "", 628., 106.92, 
  59.11, 47.81, 5882., 48.15, 106766., 584.8, 41.2, 13.085, 7.452, 35973.781, 
  "", "", 11.62, "", "", "", "", 76.29, ""}, {"ABW", "North America", 
  "Aruba", "2021-06-01", "", "", "", "", "", "", "", "", "", "", "", "", "", 
  "", "", "", "", "", "", "", "", "", "", "", "", "", "", "", "", "", 
  114632., 63277., 51355., 478., 465., 107.37, 59.27, 48.1, 4355., 48.15, 
  106766., 584.8, 41.2, 13.085, 7.452, 35973.781, "", "", 11.62, "", "", "", 
  "", 76.29, ""}, {"ABW", "North America", "Aruba", "2021-06-02", "", "", "", 
  "", "", "", "", "", "", "", "", "", "", "", "", "", "", "", "", "", "", "", 
  "", "", "", "", "", "", "", "", 115144., 63456., 51688., 512., 497., 
  107.85, 59.43, 48.41, 4655., 48.15, 106766., 584.8, 41.2, 13.085, 7.452, 
  35973.781, "", "", 11.62, "", "", "", "", 76.29, ""}, 
 {"ABW", "North America", "Aruba", "2021-06-03", "", "", "", "", "", "", "", 
  "", "", "", "", "", "", "", "", "", "", "", "", "", "", "", "", "", "", "", 
  "", "", "", "", 116563., 64004., 52559., 1419., 607., 109.18, 59.95, 49.23, 
  5685., 48.15, 106766., 584.8, 41.2, 13.085, 7.452, 35973.781, "", "", 
  11.62, "", "", "", "", 76.29, ""}, {"ABW", "North America", "Aruba", 
  "2021-06-04", "", "", "", "", "", "", "", "", "", "", "", "", "", "", "", 
  "", "", "", "", "", "", "", "", "", "", "", "", "", "", "", 116577., 
  64010., 52567., 14., 497., 109.19, 59.95, 49.24, 4655., 48.15, 106766., 
  584.8, 41.2, 13.085, 7.452, 35973.781, "", "", 11.62, "", "", "", "", 
  76.29, ""}, {"ABW", "North America", "Aruba", "2021-06-05", "", "", "", "", 
  "", "", "", "", "", "", "", "", "", "", "", "", "", "", "", "", "", "", "", 
  "", "", "", "", "", "", "", "", "", "", "", 417., "", "", "", 3906., 48.15, 
  106766., 584.8, 41.2, 13.085, 7.452, 35973.781, "", "", 11.62, "", "", "", 
  "", 76.29, ""}, {"ABW", "North America", "Aruba", "2021-06-06", "", "", "", 
  "", "", "", "", "", "", "", "", "", "", "", "", "", "", "", "", "", "", "", 
  "", "", "", "", "", "", "", "", 116579., 64011., 52568., "", 382., 109.19, 
  59.95, 49.24, 3578., 48.15, 106766., 584.8, 41.2, 13.085, 7.452, 35973.781, 
  "", "", 11.62, "", "", "", "", 76.29, ""}, {"ABW", "North America", 
  "Aruba", "2021-06-07", "", "", "", "", "", "", "", "", "", "", "", "", "", 
  "", "", "", "", "", "", "", "", "", "", "", "", "", "", "", "", "", 
  117036., 64184., 52852., 457., 412., 109.62, 60.12, 49.5, 3859., 48.15, 
  106766., 584.8, 41.2, 13.085, 7.452, 35973.781, "", "", 11.62, "", "", "", 
  "", 76.29, ""}, {"OWID_ASI", "", "Asia", "2020-01-22", 556., 0., "", 17., 
  0., "", 0.12, 0., "", 0.004, 0., "", "", "", "", "", "", "", "", "", "", 
  "", "", "", "", "", "", "", "", "", "", "", "", "", "", "", "", "", "", "", 
  4.639847425*^9, "", "", "", "", "", "", "", "", "", "", "", "", "", ""}, 
 {"OWID_ASI", "", "Asia", "2020-01-23", 654., 98., "", 18., 1., "", 0.141, 
  0.021, "", 0.004, 0., "", "", "", "", "", "", "", "", "", "", "", "", "", 
  "", "", "", "", "", "", "", "", "", "", "", "", "", "", "", "", 
  4.639847425*^9, "", "", "", "", "", "", "", "", "", "", "", "", "", ""}, 
 {"OWID_ASI", "", "Asia", "2020-01-24", 937., 283., "", 26., 8., "", 0.202, 
  0.061, "", 0.006, 0.002, "", "", "", "", "", "", "", "", "", "", "", "", 
  "", "", "", "", "", "", "", "", "", "", "", "", "", "", "", "", "", 
  4.639847425*^9, "", "", "", "", "", "", "", "", "", "", "", "", "", ""}, 
 {"OWID_ASI", "", "Asia", "2020-01-25", 1428., 491., "", 42., 16., "", 0.308, 
  0.106, "", 0.009, 0.003, "", "", "", "", "", "", "", "", "", "", "", "", 
  "", "", "", "", "", "", "", "", "", "", "", "", "", "", "", "", "", 
  4.639847425*^9, "", "", "", "", "", "", "", "", "", "", "", "", "", ""}, 
 {"OWID_ASI", "", "Asia", "2020-01-26", 2105., 677., "", 56., 14., "", 0.454, 
  0.146, "", 0.012, 0.003, "", "", "", "", "", "", "", "", "", "", "", "", 
  "", "", "", "", "", "", "", "", "", "", "", "", "", "", "", "", "", 
  4.639847425*^9, "", "", "", "", "", "", "", "", "", "", "", "", "", ""}, 
 {"OWID_ASI", "", "Asia", "2020-01-27", 2912., 807., "", 82., 26., "", 0.628, 
  0.174, "", 0.018, 0.006, "", "", "", "", "", "", "", "", "", "", "", "", 
  "", "", "", "", "", "", "", "", "", "", "", "", "", "", "", "", "", 
  4.639847425*^9, "", "", "", "", "", "", "", "", "", "", "", "", "", ""}, 
 {"OWID_ASI", "", "Asia", "2020-01-28", 5558., 2646., 714.571, 131., 49., 
  16.286, 1.198, 0.57, 0.154, 0.028, 0.011, 0.004, "", "", "", "", "", "", 
  "", "", "", "", "", "", "", "", "", "", "", "", "", "", "", "", "", "", "", 
  "", "", "", 4.639847425*^9, "", "", "", "", "", "", "", "", "", "", "", "", 
  "", ""}, {"OWID_ASI", "", "Asia", "2020-01-29", 6143., 585., 798.143, 133., 
  2., 16.571, 1.324, 0.126, 0.172, 0.029, 0., 0.004, "", "", "", "", "", "", 
  "", "", "", "", "", "", "", "", "", "", "", "", "", "", "", "", "", "", "", 
  "", "", "", 4.639847425*^9, "", "", "", "", "", "", "", "", "", "", "", "", 
  "", ""}, {"OWID_ASI", "", "Asia", "2020-01-30", 8208., 2065., 1079.143, 
  171., 38., 21.857, 1.769, 0.445, 0.233, 0.037, 0.008, 0.005, "", "", "", 
  "", "", "", "", "", "", "", "", "", "", "", "", "", "", "", "", "", "", "", 
  "", "", "", "", "", "", 4.639847425*^9, "", "", "", "", "", "", "", "", "", 
  "", "", "", "", ""}, {"OWID_ASI", "", "Asia", "2020-01-31", 9889., 1681., 
  1278.857, 213., 42., 26.714, 2.131, 0.362, 0.276, 0.046, 0.009, 0.006, "", 
  "", "", "", "", "", "", "", "", "", "", "", "", "", "", "", "", "", "", "", 
  "", "", "", "", "", "", "", "", 4.639847425*^9, "", "", "", "", "", "", "", 
  "", "", "", "", "", "", ""}, {"OWID_ASI", "", "Asia", "2020-02-01", 11991., 
  2102., 1509., 259., 46., 31., 2.584, 0.453, 0.325, 0.056, 0.01, 0.007, "", 
  "", "", "", "", "", "", "", "", "", "", "", "", "", "", "", "", "", "", "", 
  "", "", "", "", "", "", "", "", 4.639847425*^9, "", "", "", "", "", "", "", 
  "", "", "", "", "", "", ""}, {"OWID_ASI", "", "Asia", "2020-02-02", 16738., 
  4747., 2090.429, 362., 103., 43.714, 3.607, 1.023, 0.451, 0.078, 0.022, 
  0.009, "", "", "", "", "", "", "", "", "", "", "", "", "", "", "", "", "", 
  "", "", "", "", "", "", "", "", "", "", "", 4.639847425*^9, "", "", "", "", 
  "", "", "", "", "", "", "", "", "", ""}, {"OWID_ASI", "", "Asia", 
  "2020-02-03", 19827., 3089., 2416.429, 426., 64., 49.143, 4.273, 0.666, 
  0.521, 0.092, 0.014, 0.011, "", "", "", "", "", "", "", "", "", "", "", "", 
  "", "", "", "", "", "", "", "", "", "", "", "", "", "", "", "", 
  4.639847425*^9, "", "", "", "", "", "", "", "", "", "", "", "", "", ""}, 
 {"OWID_ASI", "", "Asia", "2020-02-04", 23836., 4009., 2611.143, 492., 66., 
  51.571, 5.137, 0.864, 0.563, 0.106, 0.014, 0.011, "", "", "", "", "", "", 
  "", "", "", "", "", "", "", "", "", "", "", "", "", "", "", "", "", "", "", 
  "", "", "", 4.639847425*^9, "", "", "", "", "", "", "", "", "", "", "", "", 
  "", ""}, {"OWID_ASI", "", "Asia", "2020-02-05", 27579., 3743., 3062.286, 
  564., 72., 61.571, 5.944, 0.807, 0.66, 0.122, 0.016, 0.013, "", "", "", "", 
  "", "", "", "", "", "", "", "", "", "", "", "", "", "", "", "", "", "", "", 
  "", "", "", "", "", 4.639847425*^9, "", "", "", "", "", "", "", "", "", "", 
  "", "", "", ""}, {"OWID_ASI", "", "Asia", "2020-02-06", 30737., 3158., 
  3218.429, 634., 70., 66.143, 6.625, 0.681, 0.694, 0.137, 0.015, 0.014, "", 
  "", "", "", "", "", "", "", "", "", "", "", "", "", "", "", "", "", "", "", 
  "", "", "", "", "", "", "", "", 4.639847425*^9, "", "", "", "", "", "", "", 
  "", "", "", "", "", "", ""}, {"OWID_ASI", "", "Asia", "2020-02-07", 34264., 
  3527., 3482.143, 719., 85., 72.286, 7.385, 0.76, 0.75, 0.155, 0.018, 0.016, 
  "", "", "", "", "", "", "", "", "", "", "", "", "", "", "", "", "", "", "", 
  "", "", "", "", "", "", "", "", "", 4.639847425*^9, "", "", "", "", "", "", 
  "", "", "", "", "", "", "", ""}, {"OWID_ASI", "", "Asia", "2020-02-08", 
  36989., 2725., 3571.143, 806., 87., 78.143, 7.972, 0.587, 0.77, 0.174, 
  0.019, 0.017, "", "", "", "", "", "", "", "", "", "", "", "", "", "", "", 
  "", "", "", "", "", "", "", "", "", "", "", "", "", 4.639847425*^9, "", "", 
  "", "", "", "", "", "", "", "", "", "", "", ""}, 
 {"OWID_ASI", "", "Asia", "2020-02-09", 40013., 3024., 3325., 906., 100., 
  77.714, 8.624, 0.652, 0.717, 0.195, 0.022, 0.017, "", "", "", "", "", "", 
  "", "", "", "", "", "", "", "", "", "", "", "", "", "", "", "", "", "", "", 
  "", "", "", 4.639847425*^9, "", "", "", "", "", "", "", "", "", "", "", "", 
  "", ""}, {"OWID_ASI", "", "Asia", "2020-02-10", 42551., 2538., 3246.286, 
  1013., 107., 83.857, 9.171, 0.547, 0.7, 0.218, 0.023, 0.018, "", "", "", 
  "", "", "", "", "", "", "", "", "", "", "", "", "", "", "", "", "", "", "", 
  "", "", "", "", "", "", 4.639847425*^9, "", "", "", "", "", "", "", "", "", 
  "", "", "", "", ""}, {"OWID_ASI", "", "Asia", "2020-02-11", 44589., 2038., 
  2964.714, 1113., 100., 88.714, 9.61, 0.439, 0.639, 0.24, 0.022, 0.019, "", 
  "", "", "", "", "", "", "", "", "", "", "", "", "", "", "", "", "", "", "", 
  "", "", "", "", "", "", "", "", 4.639847425*^9, "", "", "", "", "", "", "", 
  "", "", "", "", "", "", ""}, {"OWID_ASI", "", "Asia", "2020-02-12", 44966., 
  377., 2483.857, 1118., 5., 79.143, 9.691, 0.081, 0.535, 0.241, 0.001, 
  0.017, "", "", "", "", "", "", "", "", "", "", "", "", "", "", "", "", "", 
  "", "", "", "", "", "", "", "", "", "", "", 4.639847425*^9, "", "", "", "", 
  "", "", "", "", "", "", "", "", "", ""}, {"OWID_ASI", "", "Asia", 
  "2020-02-13", 60117., 15151., 4197.143, 1371., 253., 105.286, 12.957, 
  3.265, 0.905, 0.295, 0.055, 0.023, "", "", "", "", "", "", "", "", "", "", 
  "", "", "", "", "", "", "", "", "", "", "", "", "", "", "", "", "", "", 
  4.639847425*^9, "", "", "", "", "", "", "", "", "", "", "", "", "", ""}, 
 {"OWID_ASI", "", "Asia", "2020-02-14", 66599., 6482., 4619.286, 1523., 152., 
  114.857, 14.354, 1.397, 0.996, 0.328, 0.033, 0.025, "", "", "", "", "", "", 
  "", "", "", "", "", "", "", "", "", "", "", "", "", "", "", "", "", "", "", 
  "", "", "", 4.639847425*^9, "", "", "", "", "", "", "", "", "", "", "", "", 
  "", ""}, {"OWID_ASI", "", "Asia", "2020-02-15", 68674., 2075., 4526.429, 
  1665., 142., 122.714, 14.801, 0.447, 0.976, 0.359, 0.031, 0.026, "", "", 
  "", "", "", "", "", "", "", "", "", "", "", "", "", "", "", "", "", "", "", 
  "", "", "", "", "", "", "", 4.639847425*^9, "", "", "", "", "", "", "", "", 
  "", "", "", "", "", ""}, {"OWID_ASI", "", "Asia", "2020-02-16", 70787., 
  2113., 4396.286, 1769., 104., 123.286, 15.256, 0.455, 0.948, 0.381, 0.022, 
  0.027, "", "", "", "", "", "", "", "", "", "", "", "", "", "", "", "", "", 
  "", "", "", "", "", "", "", "", "", "", "", 4.639847425*^9, "", "", "", "", 
  "", "", "", "", "", "", "", "", "", ""}, {"OWID_ASI", "", "Asia", 
  "2020-02-17", 72721., 1934., 4310., 1867., 98., 122., 15.673, 0.417, 0.929, 
  0.402, 0.021, 0.026, "", "", "", "", "", "", "", "", "", "", "", "", "", 
  "", "", "", "", "", "", "", "", "", "", "", "", "", "", "", 4.639847425*^9, 
  "", "", "", "", "", "", "", "", "", "", "", "", "", ""}, 
 {"OWID_ASI", "", "Asia", "2020-02-18", 74515., 1794., 4275.143, 2007., 140., 
  127.714, 16.06, 0.387, 0.921, 0.433, 0.03, 0.028, "", "", "", "", "", "", 
  "", "", "", "", "", "", "", "", "", "", "", "", "", "", "", "", "", "", "", 
  "", "", "", 4.639847425*^9, "", "", "", "", "", "", "", "", "", "", "", "", 
  "", ""}, {"OWID_ASI", "", "Asia", "2020-02-19", 74935., 420., 4281.286, 
  2122., 115., 143.429, 16.15, 0.091, 0.923, 0.457, 0.025, 0.031, "", "", "", 
  "", "", "", "", "", "", "", "", "", "", "", "", "", "", "", "", "", "", "", 
  "", "", "", "", "", "", 4.639847425*^9, "", "", "", "", "", "", "", "", "", 
  "", "", "", "", ""}, {"OWID_ASI", "", "Asia", "2020-02-20", 75480., 545., 
  2194.714, 2245., 123., 124.857, 16.268, 0.117, 0.473, 0.484, 0.027, 0.027, 
  "", "", "", "", "", "", "", "", "", "", "", "", "", "", "", "", "", "", "", 
  "", "", "", "", "", "", "", "", "", 4.639847425*^9, "", "", "", "", "", "", 
  "", "", "", "", "", "", "", ""}, {"OWID_ASI", "", "Asia", "2020-02-21", 
  76088., 608., 1355.571, 2248., 3., 103.571, 16.399, 0.131, 0.292, 0.484, 
  0.001, 0.022, "", "", "", "", "", "", "", "", "", "", "", "", "", "", "", 
  "", "", "", "", "", "", "", "", "", "", "", "", "", 4.639847425*^9, "", "", 
  "", "", "", "", "", "", "", "", "", "", "", ""}, 
 {"OWID_ASI", "", "Asia", "2020-02-22", 77807., 1719., 1304.714, 2454., 206., 
  112.714, 16.769, 0.37, 0.281, 0.529, 0.044, 0.024, "", "", "", "", "", "", 
  "", "", "", "", "", "", "", "", "", "", "", "", "", "", "", "", "", "", "", 
  "", "", "", 4.639847425*^9, "", "", "", "", "", "", "", "", "", "", "", "", 
  "", ""}, {"OWID_ASI", "", "Asia", "2020-02-23", 78030., 223., 1034.714, 
  2463., 9., 99.143, 16.817, 0.048, 0.223, 0.531, 0.002, 0.021, "", "", "", 
  "", "", "", "", "", "", "", "", "", "", "", "", "", "", "", "", "", "", "", 
  "", "", "", "", "", "", 4.639847425*^9, "", "", "", "", "", "", "", "", "", 
  "", "", "", "", ""}, {"OWID_ASI", "", "Asia", "2020-02-24", 78517., 487., 
  828., 2619., 156., 107.429, 16.922, 0.105, 0.178, 0.564, 0.034, 0.023, "", 
  "", "", "", "", "", "", "", "", "", "", "", "", "", "", "", "", "", "", "", 
  "", "", "", "", "", "", "", "", 4.639847425*^9, "", "", "", "", "", "", "", 
  "", "", "", "", "", "", ""}, {"OWID_ASI", "", "Asia", "2020-02-25", 79260., 
  743., 677.857, 2696., 77., 98.429, 17.082, 0.16, 0.146, 0.581, 0.017, 
  0.021, "", "", "", "", "", "", "", "", "", "", "", "", "", "", "", "", "", 
  "", "", "", "", "", "", "", "", "", "", "", 4.639847425*^9, "", "", "", "", 
  "", "", "", "", "", "", "", "", "", ""}, {"OWID_ASI", "", "Asia", 
  "2020-02-26", 80059., 799., 732., 2753., 57., 90.143, 17.255, 0.172, 0.158, 
  0.593, 0.012, 0.019, "", "", "", "", "", "", "", "", "", "", "", "", "", 
  "", "", "", "", "", "", "", "", "", "", "", "", "", "", "", 4.639847425*^9, 
  "", "", "", "", "", "", "", "", "", "", "", "", "", ""}, 
 {"OWID_ASI", "", "Asia", "2020-02-27", 81151., 1092., 810.143, 2791., 38., 
  78., 17.49, 0.235, 0.175, 0.602, 0.008, 0.017, "", "", "", "", "", "", "", 
  "", "", "", "", "", "", "", "", "", "", "", "", "", "", "", "", "", "", "", 
  "", "", 4.639847425*^9, "", "", "", "", "", "", "", "", "", "", "", "", "", 
  ""}, {"OWID_ASI", "", "Asia", "2020-02-28", 82230., 1079., 877.429, 2844., 
  53., 85.143, 17.723, 0.233, 0.189, 0.613, 0.011, 0.018, "", "", "", "", "", 
  "", "", "", "", "", "", "", "", "", "", "", "", "", "", "", "", "", "", "", 
  "", "", "", "", 4.639847425*^9, "", "", "", "", "", "", "", "", "", "", "", 
  "", "", ""}, {"OWID_ASI", "", "Asia", "2020-02-29", 83720., 1490., 844.714, 
  2904., 60., 64.286, 18.044, 0.321, 0.182, 0.626, 0.013, 0.014, "", "", "", 
  "", "", "", "", "", "", "", "", "", "", "", "", "", "", "", "", "", "", "", 
  "", "", "", "", "", "", 4.639847425*^9, "", "", "", "", "", "", "", "", "", 
  "", "", "", "", ""}, {"OWID_ASI", "", "Asia", "2020-03-01", 85317., 1597., 
  1041., 2952., 48., 69.857, 18.388, 0.344, 0.224, 0.636, 0.01, 0.015, "", 
  "", "", "", "", "", "", "", "", "", "", "", "", "", "", "", "", "", "", "", 
  "", "", "", "", "", "", "", "", 4.639847425*^9, "", "", "", "", "", "", "", 
  "", "", "", "", "", "", ""}, {"OWID_ASI", "", "Asia", "2020-03-02", 86700., 
  1383., 1169., 3017., 65., 56.857, 18.686, 0.298, 0.252, 0.65, 0.014, 0.012, 
  "", "", "", "", "", "", "", "", "", "", "", "", "", "", "", "", "", "", "", 
  "", "", "", "", "", "", "", "", "", 4.639847425*^9, "", "", "", "", "", "", 
  "", "", "", "", "", "", "", ""}, {"OWID_ASI", "", "Asia", "2020-03-03", 
  88568., 1868., 1329.714, 3061., 44., 52.143, 19.089, 0.403, 0.287, 0.66, 
  0.009, 0.011, "", "", "", "", "", "", "", "", "", "", "", "", "", "", "", 
  "", "", "", "", "", "", "", "", "", "", "", "", "", 4.639847425*^9, "", "", 
  "", "", "", "", "", "", "", "", "", "", "", ""}, 
 {"OWID_ASI", "", "Asia", "2020-03-04", 89798., 1230., 1391.286, 3122., 61., 
  52.714, 19.354, 0.265, 0.3, 0.673, 0.013, 0.011, "", "", "", "", "", "", 
  "", "", "", "", "", "", "", "", "", "", "", "", "", "", "", "", "", "", "", 
  "", "", "", 4.639847425*^9, "", "", "", "", "", "", "", "", "", "", "", "", 
  "", ""}, {"OWID_ASI", "", "Asia", "2020-03-05", 91084., 1286., 1419., 
  3169., 47., 54., 19.631, 0.277, 0.306, 0.683, 0.01, 0.012, "", "", "", "", 
  "", "", "", "", "", "", "", "", "", "", "", "", "", "", "", "", "", "", "", 
  "", "", "", "", "", 4.639847425*^9, "", "", "", "", "", "", "", "", "", "", 
  "", "", "", ""}, {"OWID_ASI", "", "Asia", "2020-03-06", 93120., 2036., 
  1555.714, 3223., 54., 54.143, 20.07, 0.439, 0.335, 0.695, 0.012, 0.012, "", 
  "", "", "", "", "", "", "", "", "", "", "", "", "", "", "", "", "", "", "", 
  "", "", "", "", "", "", "", "", 4.639847425*^9, "", "", "", "", "", "", "", 
  "", "", "", "", "", "", ""}, {"OWID_ASI", "", "Asia", "2020-03-07", 94876., 
  1756., 1593.714, 3275., 52., 53., 20.448, 0.378, 0.343, 0.706, 0.011, 
  0.011, "", "", "", "", "", "", "", "", "", "", "", "", "", "", "", "", "", 
  "", "", "", "", "", "", "", "", "", "", "", 4.639847425*^9, "", "", "", "", 
  "", "", "", "", "", "", "", "", "", ""}, {"OWID_ASI", "", "Asia", 
  "2020-03-08", 96078., 1202., 1537.286, 3361., 86., 58.429, 20.707, 0.259, 
  0.331, 0.724, 0.019, 0.013, "", "", "", "", "", "", "", "", "", "", "", "", 
  "", "", "", "", "", "", "", "", "", "", "", "", "", "", "", "", 
  4.639847425*^9, "", "", "", "", "", "", "", "", "", "", "", "", "", ""}, 
 {"OWID_ASI", "", "Asia", "2020-03-09", 96986., 908., 1469.429, 3432., 71., 
  59.286, 20.903, 0.196, 0.317, 0.74, 0.015, 0.013, "", "", "", "", "", "", 
  "", "", "", "", "", "", "", "", "", "", "", "", "", "", "", "", "", "", "", 
  "", "", "", 4.639847425*^9, "", "", "", "", "", "", "", "", "", "", "", "", 
  "", ""}, {"OWID_ASI", "", "Asia", "2020-03-10", 98175., 1189., 1372.429, 
  3508., 76., 63.857, 21.159, 0.256, 0.296, 0.756, 0.016, 0.014, "", "", "", 
  "", "", "", "", "", "", "", "", "", "", "", "", "", "", "", "", "", "", "", 
  "", "", "", "", "", "", 4.639847425*^9, "", "", "", "", "", "", "", "", "", 
  "", "", "", "", ""}, {"OWID_ASI", "", "Asia", "2020-03-11", 99896., 1721., 
  1442.571, 3605., 97., 69., 21.53, 0.371, 0.311, 0.777, 0.021, 0.015, "", 
  "", "", "", "", "", "", "", "", "", "", "", "", "", "", "", "", "", "", "", 
  "", "", "", "", "", "", "", "", 4.639847425*^9, "", "", "", "", "", "", "", 
  "", "", "", "", "", "", ""}, {"OWID_ASI", "", "Asia", "2020-03-12", 
  101255., 1359., 1453., 3703., 98., 76.286, 21.823, 0.293, 0.313, 0.798, 
  0.021, 0.016, "", "", "", "", "", "", "", "", "", "", "", "", "", "", "", 
  "", "", "", "", "", "", "", "", "", "", "", "", "", 4.639847425*^9, "", "", 
  "", "", "", "", "", "", "", "", "", "", "", ""}, 
 {"OWID_ASI", "", "Asia", "2020-03-13", 103076., 1821., 1422.286, 3807., 
  104., 83.429, 22.215, 0.392, 0.307, 0.821, 0.022, 0.018, "", "", "", "", 
  "", "", "", "", "", "", "", "", "", "", "", "", "", "", "", "", "", "", "", 
  "", "", "", "", "", 4.639847425*^9, "", "", "", "", "", "", "", "", "", "", 
  "", "", "", ""}, {"OWID_ASI", "", "Asia", "2020-03-14", 104984., 1908., 
  1444., 3929., 122., 93.429, 22.627, 0.411, 0.311, 0.847, 0.026, 0.02, "", 
  "", "", "", "", "", "", "", "", "", "", "", "", "", "", "", "", "", "", "", 
  "", "", "", "", "", "", "", "", 4.639847425*^9, "", "", "", "", "", "", "", 
  "", "", "", "", "", "", ""}, {"OWID_ASI", "", "Asia", "2020-03-15", 
  106927., 1943., 1549.857, 4060., 131., 99.857, 23.045, 0.419, 0.334, 0.875, 
  0.028, 0.022, "", "", "", "", "", "", "", "", "", "", "", "", "", "", "", 
  "", "", "", "", "", "", "", "", "", "", "", "", "", 4.639847425*^9, "", "", 
  "", "", "", "", "", "", "", "", "", "", "", ""}, 
 {"OWID_ASI", "", "Asia", "2020-03-16", 108650., 1723., 1666.286, 4211., 
  151., 111.286, 23.417, 0.371, 0.359, 0.908, 0.033, 0.024, "", "", "", "", 
  "", "", "", "", "", "", "", "", "", "", "", "", "", "", "", "", "", "", "", 
  "", "", "", "", "", 4.639847425*^9, "", "", "", "", "", "", "", "", "", "", 
  "", "", "", ""}, {"OWID_ASI", "", "Asia", "2020-03-17", 110644., 1994., 
  1781.286, 4370., 159., 123.143, 23.846, 0.43, 0.384, 0.942, 0.034, 0.027, 
  "", "", "", "", "", "", "", "", "", "", "", "", "", "", "", "", "", "", "", 
  "", "", "", "", "", "", "", "", "", 4.639847425*^9, "", "", "", "", "", "", 
  "", "", "", "", "", "", "", ""}, {"OWID_ASI", "", "Asia", "2020-03-18", 
  112781., 2137., 1840.714, 4558., 188., 136.143, 24.307, 0.461, 0.397, 
  0.982, 0.041, 0.029, "", "", "", "", "", "", "", "", "", "", "", "", "", 
  "", "", "", "", "", "", "", "", "", "", "", "", "", "", "", 4.639847425*^9, 
  "", "", "", "", "", "", "", "", "", "", "", "", "", ""}, 
 {"OWID_ASI", "", "Asia", "2020-03-19", 114921., 2140., 1952.286, 4733., 
  175., 147.143, 24.768, 0.461, 0.421, 1.02, 0.038, 0.032, "", "", "", "", 
  "", "", "", "", "", "", "", "", "", "", "", "", "", "", "", "", "", "", "", 
  "", "", "", "", "", 4.639847425*^9, "", "", "", "", "", "", "", "", "", "", 
  "", "", "", ""}, {"OWID_ASI", "", "Asia", "2020-03-20", 117624., 2703., 
  2078.286, 4909., 176., 157.429, 25.351, 0.583, 0.448, 1.058, 0.038, 0.034, 
  "", "", "", "", "", "", "", "", "", "", "", "", "", "", "", "", "", "", "", 
  "", "", "", "", "", "", "", "", "", 4.639847425*^9, "", "", "", "", "", "", 
  "", "", "", "", "", "", "", ""}, {"OWID_ASI", "", "Asia", "2020-03-21", 
  120181., 2557., 2171., 5065., 156., 162.286, 25.902, 0.551, 0.468, 1.092, 
  0.034, 0.035, "", "", "", "", "", "", "", "", "", "", "", "", "", "", "", 
  "", "", "", "", "", "", "", "", "", "", "", "", "", 4.639847425*^9, "", "", 
  "", "", "", "", "", "", "", "", "", "", "", ""}, 
 {"OWID_ASI", "", "Asia", "2020-03-22", 123415., 3234., 2355.429, 5274., 
  209., 173.429, 26.599, 0.697, 0.508, 1.137, 0.045, 0.037, "", "", "", "", 
  "", "", "", "", "", "", "", "", "", "", "", "", "", "", "", "", "", "", "", 
  "", "", "", "", "", 4.639847425*^9, "", "", "", "", "", "", "", "", "", "", 
  "", "", "", ""}, {"OWID_ASI", "", "Asia", "2020-03-23", 126490., 3075., 
  2548.571, 5430., 156., 174.143, 27.262, 0.663, 0.549, 1.17, 0.034, 0.038, 
  "", "", "", "", "", "", "", "", "", "", "", "", "", "", "", "", "", "", "", 
  "", "", "", "", "", "", "", "", "", 4.639847425*^9, "", "", "", "", "", "", 
  "", "", "", "", "", "", "", ""}, {"OWID_ASI", "", "Asia", "2020-03-24", 
  130109., 3619., 2780.714, 5600., 170., 175.714, 28.042, 0.78, 0.599, 1.207, 
  0.037, 0.038, "", "", "", "", "", "", "", "", "", "", "", "", "", "", "", 
  "", "", "", "", "", "", "", "", "", "", "", "", "", 4.639847425*^9, "", "", 
  "", "", "", "", "", "", "", "", "", "", "", ""}, 
 {"OWID_ASI", "", "Asia", "2020-03-25", 135521., 5412., 3248.571, 5794., 
  194., 176.571, 29.208, 1.166, 0.7, 1.249, 0.042, 0.038, "", "", "", "", "", 
  "", "", "", "", "", "", "", "", "", "", "", "", "", "", "", "", "", "", "", 
  "", "", "", "", 4.639847425*^9, "", "", "", "", "", "", "", "", "", "", "", 
  "", "", ""}, {"OWID_ASI", "", "Asia", "2020-03-26", 141243., 5722., 
  3760.286, 6038., 244., 186.429, 30.441, 1.233, 0.81, 1.301, 0.053, 0.04, 
  "", "", "", "", "", "", "", "", "", "", "", "", "", "", "", "", "", "", "", 
  "", "", "", "", "", "", "", "", "", 4.639847425*^9, "", "", "", "", "", "", 
  "", "", "", "", "", "", "", ""}, {"OWID_ASI", "", "Asia", "2020-03-27", 
  148354., 7111., 4390., 6251., 213., 191.714, 31.974, 1.533, 0.946, 1.347, 
  0.046, 0.041, "", "", "", "", "", "", "", "", "", "", "", "", "", "", "", 
  "", "", "", "", "", "", "", "", "", "", "", "", "", 4.639847425*^9, "", "", 
  "", "", "", "", "", "", "", "", "", "", "", ""}, 
 {"OWID_ASI", "", "Asia", "2020-03-28", 155554., 7200., 5053.286, 6464., 
  213., 199.857, 33.526, 1.552, 1.089, 1.393, 0.046, 0.043, "", "", "", "", 
  "", "", "", "", "", "", "", "", "", "", "", "", "", "", "", "", "", "", "", 
  "", "", "", "", "", 4.639847425*^9, "", "", "", "", "", "", "", "", "", "", 
  "", "", "", ""}, {"OWID_ASI", "", "Asia", "2020-03-29", 162794., 7240., 
  5625.571, 6680., 216., 200.857, 35.086, 1.56, 1.212, 1.44, 0.047, 0.043, 
  "", "", "", "", "", "", "", "", "", "", "", "", "", "", "", "", "", "", "", 
  "", "", "", "", "", "", "", "", "", 4.639847425*^9, "", "", "", "", "", "", 
  "", "", "", "", "", "", "", ""}, {"OWID_ASI", "", "Asia", "2020-03-30", 
  170050., 7256., 6222.857, 6890., 210., 208.571, 36.65, 1.564, 1.341, 1.485, 
  0.045, 0.045, "", "", "", "", "", "", "", "", "", "", "", "", "", "", "", 
  "", "", "", "", "", "", "", "", "", "", "", "", "", 4.639847425*^9, "", "", 
  "", "", "", "", "", "", "", "", "", "", "", ""}, 
 {"OWID_ASI", "", "Asia", "2020-03-31", 179033., 8983., 6989.143, 7136., 
  246., 219.429, 38.586, 1.936, 1.506, 1.538, 0.053, 0.047, "", "", "", "", 
  "", "", "", "", "", "", "", "", "", "", "", "", "", "", "", "", "", "", "", 
  "", "", "", "", "", 4.639847425*^9, "", "", "", "", "", "", "", "", "", "", 
  "", "", "", ""}, {"OWID_ASI", "", "Asia", "2020-04-01", 187619., 8586., 
  7442.571, 7439., 303., 235., 40.436, 1.85, 1.604, 1.603, 0.065, 0.051, "", 
  "", "", "", "", "", "", "", "", "", "", "", "", "", "", "", "", "", "", "", 
  "", "", "", "", "", "", "", "", 4.639847425*^9, "", "", "", "", "", "", "", 
  "", "", "", "", "", "", ""}, {"OWID_ASI", "", "Asia", "2020-04-02", 
  196759., 9140., 7930.857, 7731., 292., 241.857, 42.406, 1.97, 1.709, 1.666, 
  0.063, 0.052, "", "", "", "", "", "", "", "", "", "", "", "", "", "", "", 
  "", "", "", "", "", "", "", "", "", "", "", "", "", 4.639847425*^9, "", "", 
  "", "", "", "", "", "", "", "", "", "", "", ""}, 
 {"OWID_ASI", "", "Asia", "2020-04-03", 205499., 8740., 8163.571, 8017., 
  286., 252.286, 44.29, 1.884, 1.759, 1.728, 0.062, 0.054, "", "", "", "", 
  "", "", "", "", "", "", "", "", "", "", "", "", "", "", "", "", "", "", "", 
  "", "", "", "", "", 4.639847425*^9, "", "", "", "", "", "", "", "", "", "", 
  "", "", "", ""}, {"OWID_ASI", "", "Asia", "2020-04-04", 214482., 8983., 
  8418.286, 8328., 311., 266.286, 46.226, 1.936, 1.814, 1.795, 0.067, 0.057, 
  "", "", "", "", "", "", "", "", "", "", "", "", "", "", "", "", "", "", "", 
  "", "", "", "", "", "", "", "", "", 4.639847425*^9, "", "", "", "", "", "", 
  "", "", "", "", "", "", "", ""}, {"OWID_ASI", "", "Asia", "2020-04-05", 
  224399., 9917., 8800.714, 8634., 306., 279.143, 48.363, 2.137, 1.897, 
  1.861, 0.066, 0.06, "", "", "", "", "", "", "", "", "", "", "", "", "", "", 
  "", "", "", "", "", "", "", "", "", "", "", "", "", "", 4.639847425*^9, "", 
  "", "", "", "", "", "", "", "", "", "", "", "", ""}, 
 {"OWID_ASI", "", "Asia", "2020-04-06", 234394., 9995., 9192., 8948., 314., 
  294., 50.518, 2.154, 1.981, 1.929, 0.068, 0.063, "", "", "", "", "", "", 
  "", "", "", "", "", "", "", "", "", "", "", "", "", "", "", "", "", "", "", 
  "", "", "", 4.639847425*^9, "", "", "", "", "", "", "", "", "", "", "", "", 
  "", ""}, {"OWID_ASI", "", "Asia", "2020-04-07", 243961., 9567., 9275.429, 
  9236., 288., 300., 52.58, 2.062, 1.999, 1.991, 0.062, 0.065, "", "", "", 
  "", "", "", "", "", "", "", "", "", "", "", "", "", "", "", "", "", "", "", 
  "", "", "", "", "", "", 4.639847425*^9, "", "", "", "", "", "", "", "", "", 
  "", "", "", "", ""}, {"OWID_ASI", "", "Asia", "2020-04-08", 253866., 9905., 
  9463.857, 9543., 307., 300.571, 54.714, 2.135, 2.04, 2.057, 0.066, 0.065, 
  "", "", "", "", "", "", "", "", "", "", "", "", "", "", "", "", "", "", "", 
  "", "", "", "", "", "", "", "", "", 4.639847425*^9, "", "", "", "", "", "", 
  "", "", "", "", "", "", "", ""}, {"OWID_ASI", "", "Asia", "2020-04-09", 
  264087., 10221., 9618.286, 9905., 362., 310.571, 56.917, 2.203, 2.073, 
  2.135, 0.078, 0.067, "", "", "", "", "", "", "", "", "", "", "", "", "", 
  "", "", "", "", "", "", "", "", "", "", "", "", "", "", "", 4.639847425*^9, 
  "", "", "", "", "", "", "", "", "", "", "", "", "", ""}, 
 {"OWID_ASI", "", "Asia", "2020-04-10", 275214., 11127., 9959.286, 10262., 
  357., 320.714, 59.315, 2.398, 2.146, 2.212, 0.077, 0.069, "", "", "", "", 
  "", "", "", "", "", "", "", "", "", "", "", "", "", "", "", "", "", "", "", 
  "", "", "", "", "", 4.639847425*^9, "", "", "", "", "", "", "", "", "", "", 
  "", "", "", ""}, {"OWID_ASI", "", "Asia", "2020-04-11", 287215., 12001., 
  10390.429, 10624., 362., 328., 61.902, 2.587, 2.239, 2.29, 0.078, 0.071, 
  "", "", "", "", "", "", "", "", "", "", "", "", "", "", "", "", "", "", "", 
  "", "", "", "", "", "", "", "", "", 4.639847425*^9, "", "", "", "", "", "", 
  "", "", "", "", "", "", "", ""}, {"OWID_ASI", "", "Asia", "2020-04-12", 
  298845., 11630., 10635.143, 11024., 400., 341.429, 64.408, 2.507, 2.292, 
  2.376, 0.086, 0.074, "", "", "", "", "", "", "", "", "", "", "", "", "", 
  "", "", "", "", "", "", "", "", "", "", "", "", "", "", "", 4.639847425*^9, 
  "", "", "", "", "", "", "", "", "", "", "", "", "", ""}, 
 {"OWID_ASI", "", "Asia", "2020-04-13", 310394., 11549., 10857.143, 11358., 
  334., 344.286, 66.897, 2.489, 2.34, 2.448, 0.072, 0.074, "", "", "", "", 
  "", "", "", "", "", "", "", "", "", "", "", "", "", "", "", "", "", "", "", 
  "", "", "", "", "", 4.639847425*^9, "", "", "", "", "", "", "", "", "", "", 
  "", "", "", ""}, {"OWID_ASI", "", "Asia", "2020-04-14", 321865., 11471., 
  11129.143, 11754., 396., 359.714, 69.37, 2.472, 2.399, 2.533, 0.085, 0.078, 
  "", "", "", "", "", "", "", "", "", "", "", "", "", "", "", "", "", "", "", 
  "", "", "", "", "", "", "", "", "", 4.639847425*^9, "", "", "", "", "", "", 
  "", "", "", "", "", "", "", ""}, {"OWID_ASI", "", "Asia", "2020-04-15", 
  333246., 11381., 11340., 12077., 323., 362., 71.823, 2.453, 2.444, 2.603, 
  0.07, 0.078, "", "", "", "", "", "", "", "", "", "", "", "", "", "", "", 
  "", "", "", "", "", "", "", "", "", "", "", "", "", 4.639847425*^9, "", "", 
  "", "", "", "", "", "", "", "", "", "", "", ""}, 
 {"OWID_ASI", "", "Asia", "2020-04-16", 345618., 12372., 11647.286, 12439., 
  362., 362., 74.489, 2.666, 2.51, 2.681, 0.078, 0.078, "", "", "", "", "", 
  "", "", "", "", "", "", "", "", "", "", "", "", "", "", "", "", "", "", "", 
  "", "", "", "", 4.639847425*^9, "", "", "", "", "", "", "", "", "", "", "", 
  "", "", ""}, {"OWID_ASI", "", "Asia", "2020-04-17", 358388., 12770., 
  11882., 14093., 1654., 547.286, 77.241, 2.752, 2.561, 3.037, 0.356, 0.118, 
  "", "", "", "", "", "", "", "", "", "", "", "", "", "", "", "", "", "", "", 
  "", "", "", "", "", "", "", "", "", 4.639847425*^9, "", "", "", "", "", "", 
  "", "", "", "", "", "", "", ""}, {"OWID_ASI", "", "Asia", "2020-04-18", 
  370509., 12121., 11899.143, 14430., 337., 543.714, 79.854, 2.612, 2.565, 
  3.11, 0.073, 0.117, "", "", "", "", "", "", "", "", "", "", "", "", "", "", 
  "", "", "", "", "", "", "", "", "", "", "", "", "", "", 4.639847425*^9, "", 
  "", "", "", "", "", "", "", "", "", "", "", "", ""}, 
 {"OWID_ASI", "", "Asia", "2020-04-19", 382779., 12270., 11990.571, 14802., 
  372., 539.714, 82.498, 2.644, 2.584, 3.19, 0.08, 0.116, "", "", "", "", "", 
  "", "", "", "", "", "", "", "", "", "", "", "", "", "", "", "", "", "", "", 
  "", "", "", "", 4.639847425*^9, "", "", "", "", "", "", "", "", "", "", "", 
  "", "", ""}, {"OWID_ASI", "", "Asia", "2020-04-20", 396772., 13993., 
  12339.714, 15159., 357., 543., 85.514, 3.016, 2.66, 3.267, 0.077, 0.117, 
  "", "", "", "", "", "", "", "", "", "", "", "", "", "", "", "", "", "", "", 
  "", "", "", "", "", "", "", "", "", 4.639847425*^9, "", "", "", "", "", "", 
  "", "", "", "", "", "", "", ""}, {"OWID_ASI", "", "Asia", "2020-04-21", 
  410450., 13678., 12655., 15533., 374., 539.857, 88.462, 2.948, 2.727, 
  3.348, 0.081, 0.116, "", "", "", "", "", "", "", "", "", "", "", "", "", 
  "", "", "", "", "", "", "", "", "", "", "", "", "", "", "", 4.639847425*^9, 
  "", "", "", "", "", "", "", "", "", "", "", "", "", ""}, 
 {"OWID_ASI", "", "Asia", "2020-04-22", 422646., 12196., 12771.429, 15891., 
  358., 544.857, 91.09, 2.629, 2.753, 3.425, 0.077, 0.117, "", "", "", "", 
  "", "", "", "", "", "", "", "", "", "", "", "", "", "", "", "", "", "", "", 
  "", "", "", "", "", 4.639847425*^9, "", "", "", "", "", "", "", "", "", "", 
  "", "", "", ""}, {"OWID_ASI", "", "Asia", "2020-04-23", 435427., 12781., 
  12829.857, 16240., 349., 543., 93.845, 2.755, 2.765, 3.5, 0.075, 0.117, "", 
  "", "", "", "", "", "", "", "", "", "", "", "", "", "", "", "", "", "", "", 
  "", "", "", "", "", "", "", "", 4.639847425*^9, "", "", "", "", "", "", "", 
  "", "", "", "", "", "", ""}, {"OWID_ASI", "", "Asia", "2020-04-24", 
  448444., 13017., 12865.143, 16623., 383., 361.429, 96.651, 2.805, 2.773, 
  3.583, 0.083, 0.078, "", "", "", "", "", "", "", "", "", "", "", "", "", 
  "", "", "", "", "", "", "", "", "", "", "", "", "", "", "", 4.639847425*^9, 
  "", "", "", "", "", "", "", "", "", "", "", "", "", ""}, 
 {"OWID_ASI", "", "Asia", "2020-04-25", 460449., 12005., 12848.571, 16973., 
  350., 363.286, 99.238, 2.587, 2.769, 3.658, 0.075, 0.078, "", "", "", "", 
  "", "", "", "", "", "", "", "", "", "", "", "", "", "", "", "", "", "", "", 
  "", "", "", "", "", 4.639847425*^9, "", "", "", "", "", "", "", "", "", "", 
  "", "", "", ""}, {"OWID_ASI", "", "Asia", "2020-04-26", 471956., 11507., 
  12739.571, 17270., 297., 352.571, 101.718, 2.48, 2.746, 3.722, 0.064, 
  0.076, "", "", "", "", "", "", "", "", "", "", "", "", "", "", "", "", "", 
  "", "", "", "", "", "", "", "", "", "", "", 4.639847425*^9, "", "", "", "", 
  "", "", "", "", "", "", "", "", "", ""}, {"OWID_ASI", "", "Asia", 
  "2020-04-27", 483041., 11085., 12324.143, 17631., 361., 353.143, 104.107, 
  2.389, 2.656, 3.8, 0.078, 0.076, "", "", "", "", "", "", "", "", "", "", 
  "", "", "", "", "", "", "", "", "", "", "", "", "", "", "", "", "", "", 
  4.639847425*^9, "", "", "", "", "", "", "", "", "", "", "", "", "", ""}, 
 {"OWID_ASI", "", "Asia", "2020-04-28", 494950., 11909., 12071.429, 17974., 
  343., 348.714, 106.674, 2.567, 2.602, 3.874, 0.074, 0.075, "", "", "", "", 
  "", "", "", "", "", "", "", "", "", "", "", "", "", "", "", "", "", "", "", 
  "", "", "", "", "", 4.639847425*^9, "", "", "", "", "", "", "", "", "", "", 
  "", "", "", ""}, {"OWID_ASI", "", "Asia", "2020-04-29", 507886., 12936., 
  12177.143, 18351., 377., 351.429, 109.462, 2.788, 2.624, 3.955, 0.081, 
  0.076, "", "", "", "", "", "", "", "", "", "", "", "", "", "", "", "", "", 
  "", "", "", "", "", "", "", "", "", "", "", 4.639847425*^9, "", "", "", "", 
  "", "", "", "", "", "", "", "", "", ""}, {"OWID_ASI", "", "Asia", 
  "2020-04-30", 520964., 13078., 12219.571, 18706., 355., 352.286, 112.28, 
  2.819, 2.634, 4.032, 0.077, 0.076, "", "", "", "", "", "", "", "", "", "", 
  "", "", "", "", "", "", "", "", "", "", "", "", "", "", "", "", "", "", 
  4.639847425*^9, "", "", "", "", "", "", "", "", "", "", "", "", "", ""}, 
 {"OWID_ASI", "", "Asia", "2020-05-01", 534121., 13157., 12239.571, 19030., 
  324., 343.857, 115.116, 2.836, 2.638, 4.101, 0.07, 0.074, "", "", "", "", 
  "", "", "", "", "", "", "", "", "", "", "", "", "", "", "", "", "", "", "", 
  "", "", "", "", "", 4.639847425*^9, "", "", "", "", "", "", "", "", "", "", 
  "", "", "", ""}, {"OWID_ASI", "", "Asia", "2020-05-02", 546198., 12077., 
  12249.857, 19409., 379., 348., 117.719, 2.603, 2.64, 4.183, 0.082, 0.075, 
  "", "", "", "", "", "", "", "", "", "", "", "", "", "", "", "", "", "", "", 
  "", "", "", "", "", "", "", "", "", 4.639847425*^9, "", "", "", "", "", "", 
  "", "", "", "", "", "", "", ""}, {"OWID_ASI", "", "Asia", "2020-05-03", 
  558874., 12676., 12416.857, 19699., 290., 347., 120.451, 2.732, 2.676, 
  4.246, 0.063, 0.075, "", "", "", "", "", "", "", "", "", "", "", "", "", 
  "", "", "", "", "", "", "", "", "", "", "", "", "", "", "", 4.639847425*^9, 
  "", "", "", "", "", "", "", "", "", "", "", "", "", ""}, 
 {"OWID_ASI", "", "Asia", "2020-05-04", 573131., 14257., 12870., 20152., 
  453., 360.143, 123.524, 3.073, 2.774, 4.343, 0.098, 0.078, "", "", "", "", 
  "", "", "", "", "", "", "", "", "", "", "", "", "", "", "", "", "", "", "", 
  "", "", "", "", "", 4.639847425*^9, "", "", "", "", "", "", "", "", "", "", 
  "", "", "", ""}, {"OWID_ASI", "", "Asia", "2020-05-05", 588334., 15203., 
  13340.571, 20524., 372., 364.286, 126.8, 3.277, 2.875, 4.423, 0.08, 0.079, 
  "", "", "", "", "", "", "", "", "", "", "", "", "", "", "", "", "", "", "", 
  "", "", "", "", "", "", "", "", "", 4.639847425*^9, "", "", "", "", "", "", 
  "", "", "", "", "", "", "", ""}, {"OWID_ASI", "", "Asia", "2020-05-06", 
  603756., 15422., 13695.714, 20884., 360., 361.857, 130.124, 3.324, 2.952, 
  4.501, 0.078, 0.078, "", "", "", "", "", "", "", "", "", "", "", "", "", 
  "", "", "", "", "", "", "", "", "", "", "", "", "", "", "", 4.639847425*^9, 
  "", "", "", "", "", "", "", "", "", "", "", "", "", ""}, 
 {"OWID_ASI", "", "Asia", "2020-05-07", 619422., 15666., 14065.429, 21246., 
  362., 362.857, 133.501, 3.376, 3.031, 4.579, 0.078, 0.078, "", "", "", "", 
  "", "", "", "", "", "", "", "", "", "", "", "", "", "", "", "", "", "", "", 
  "", "", "", "", "", 4.639847425*^9, "", "", "", "", "", "", "", "", "", "", 
  "", "", "", ""}, {"OWID_ASI", "", "Asia", "2020-05-08", 636231., 16809., 
  14587.143, 21568., 322., 362.571, 137.123, 3.623, 3.144, 4.648, 0.069, 
  0.078, "", "", "", "", "", "", "", "", "", "", "", "", "", "", "", "", "", 
  "", "", "", "", "", "", "", "", "", "", "", 4.639847425*^9, "", "", "", "", 
  "", "", "", "", "", "", "", "", "", ""}, {"OWID_ASI", "", "Asia", 
  "2020-05-09", 651644., 15413., 15063.714, 21910., 342., 357.286, 140.445, 
  3.322, 3.247, 4.722, 0.074, 0.077, "", "", "", "", "", "", "", "", "", "", 
  "", "", "", "", "", "", "", "", "", "", "", "", "", "", "", "", "", "", 
  4.639847425*^9, "", "", "", "", "", "", "", "", "", "", "", "", "", ""}, 
 {"OWID_ASI", "", "Asia", "2020-05-10", 669599., 17955., 15817.857, 22265., 
  355., 366.571, 144.315, 3.87, 3.409, 4.799, 0.077, 0.079, "", "", "", "", 
  "", "", "", "", "", "", "", "", "", "", "", "", "", "", "", "", "", "", "", 
  "", "", "", "", "", 4.639847425*^9, "", "", "", "", "", "", "", "", "", "", 
  "", "", "", ""}, {"OWID_ASI", "", "Asia", "2020-05-11", 686169., 16570., 
  16148.286, 22570., 305., 345.429, 147.886, 3.571, 3.48, 4.864, 0.066, 
  0.074, "", "", "", "", "", "", "", "", "", "", "", "", "", "", "", "", "", 
  "", "", "", "", "", "", "", "", "", "", "", 4.639847425*^9, "", "", "", "", 
  "", "", "", "", "", "", "", "", "", ""}, {"OWID_ASI", "", "Asia", 
  "2020-05-12", 703191., 17022., 16408.143, 22926., 356., 343.143, 151.555, 
  3.669, 3.536, 4.941, 0.077, 0.074, "", "", "", "", "", "", "", "", "", "", 
  "", "", "", "", "", "", "", "", "", "", "", "", "", "", "", "", "", "", 
  4.639847425*^9, "", "", "", "", "", "", "", "", "", "", "", "", "", ""}, 
 {"OWID_ASI", "", "Asia", "2020-05-13", 720423., 17232., 16666.714, 23302., 
  376., 345.429, 155.269, 3.714, 3.592, 5.022, 0.081, 0.074, "", "", "", "", 
  "", "", "", "", "", "", "", "", "", "", "", "", "", "", "", "", "", "", "", 
  "", "", "", "", "", 4.639847425*^9, "", "", "", "", "", "", "", "", "", "", 
  "", "", "", ""}, {"OWID_ASI", "", "Asia", "2020-05-14", 741038., 20615., 
  17373.714, 23687., 385., 348.714, 159.712, 4.443, 3.744, 5.105, 0.083, 
  0.075, "", "", "", "", "", "", "", "", "", "", "", "", "", "", "", "", "", 
  "", "", "", "", "", "", "", "", "", "", "", 4.639847425*^9, "", "", "", "", 
  "", "", "", "", "", "", "", "", "", ""}, {"OWID_ASI", "", "Asia", 
  "2020-05-15", 758502., 17464., 17467.286, 24028., 341., 351.429, 163.476, 
  3.764, 3.765, 5.179, 0.073, 0.076, "", "", "", "", "", "", "", "", "", "", 
  "", "", "", "", "", "", "", "", "", "", "", "", "", "", "", "", "", "", 
  4.639847425*^9, "", "", "", "", "", "", "", "", "", "", "", "", "", ""}, 
 {"OWID_ASI", "", "Asia", "2020-05-16", 778436., 19934., 18113.143, 24381., 
  353., 353., 167.772, 4.296, 3.904, 5.255, 0.076, 0.076, "", "", "", "", "", 
  "", "", "", "", "", "", "", "", "", "", "", "", "", "", "", "", "", "", "", 
  "", "", "", "", 4.639847425*^9, "", "", "", "", "", "", "", "", "", "", "", 
  "", "", ""}, {"OWID_ASI", "", "Asia", "2020-05-17", 799255., 20819., 
  18522.286, 24795., 414., 361.429, 172.259, 4.487, 3.992, 5.344, 0.089, 
  0.078, "", "", "", "", "", "", "", "", "", "", "", "", "", "", "", "", "", 
  "", "", "", "", "", "", "", "", "", "", "", 4.639847425*^9, "", "", "", "", 
  "", "", "", "", "", "", "", "", "", ""}, {"OWID_ASI", "", "Asia", 
  "2020-05-18", 820076., 20821., 19129.571, 25179., 384., 372.714, 176.746, 
  4.487, 4.123, 5.427, 0.083, 0.08, "", "", "", "", "", "", "", "", "", "", 
  "", "", "", "", "", "", "", "", "", "", "", "", "", "", "", "", "", "", 
  4.639847425*^9, "", "", "", "", "", "", "", "", "", "", "", "", "", ""}, 
 {"OWID_ASI", "", "Asia", "2020-05-19", 842028., 21952., 19833.857, 25568., 
  389., 377.429, 181.478, 4.731, 4.275, 5.511, 0.084, 0.081, "", "", "", "", 
  "", "", "", "", "", "", "", "", "", "", "", "", "", "", "", "", "", "", "", 
  "", "", "", "", "", 4.639847425*^9, "", "", "", "", "", "", "", "", "", "", 
  "", "", "", ""}, {"OWID_ASI", "", "Asia", "2020-05-20", 864611., 22583., 
  20598.286, 25918., 350., 373.714, 186.345, 4.867, 4.439, 5.586, 0.075, 
  0.081, "", "", "", "", "", "", "", "", "", "", "", "", "", "", "", "", "", 
  "", "", "", "", "", "", "", "", "", "", "", 4.639847425*^9, "", "", "", "", 
  "", "", "", "", "", "", "", "", "", ""}, {"OWID_ASI", "", "Asia", 
  "2020-05-21", 888826., 24215., 21112.571, 26329., 411., 377.429, 191.564, 
  5.219, 4.55, 5.675, 0.089, 0.081, "", "", "", "", "", "", "", "", "", "", 
  "", "", "", "", "", "", "", "", "", "", "", "", "", "", "", "", "", "", 
  4.639847425*^9, "", "", "", "", "", "", "", "", "", "", "", "", "", ""}, 
 {"OWID_ASI", "", "Asia", "2020-05-22", 913020., 24194., 22074., 26736., 
  407., 386.857, 196.778, 5.214, 4.757, 5.762, 0.088, 0.083, "", "", "", "", 
  "", "", "", "", "", "", "", "", "", "", "", "", "", "", "", "", "", "", "", 
  "", "", "", "", "", 4.639847425*^9, "", "", "", "", "", "", "", "", "", "", 
  "", "", "", ""}, {"OWID_ASI", "", "Asia", "2020-05-23", 937411., 24391., 
  22710.714, 27123., 387., 391.714, 202.035, 5.257, 4.895, 5.846, 0.083, 
  0.084, "", "", "", "", "", "", "", "", "", "", "", "", "", "", "", "", "", 
  "", "", "", "", "", "", "", "", "", "", "", 4.639847425*^9, "", "", "", "", 
  "", "", "", "", "", "", "", "", "", ""}, {"OWID_ASI", "", "Asia", 
  "2020-05-24", 961314., 23903., 23151.286, 27509., 386., 387.714, 207.187, 
  5.152, 4.99, 5.929, 0.083, 0.084, "", "", "", "", "", "", "", "", "", "", 
  "", "", "", "", "", "", "", "", "", "", "", "", "", "", "", "", "", "", 
  4.639847425*^9, "", "", "", "", "", "", "", "", "", "", "", "", "", ""}, 
 {"OWID_ASI", "", "Asia", "2020-05-25", 983134., 21820., 23294., 27847., 
  338., 381.143, 211.889, 4.703, 5.02, 6.002, 0.073, 0.082, "", "", "", "", 
  "", "", "", "", "", "", "", "", "", "", "", "", "", "", "", "", "", "", "", 
  "", "", "", "", "", 4.639847425*^9, "", "", "", "", "", "", "", "", "", "", 
  "", "", "", ""}, {"OWID_ASI", "", "Asia", "2020-05-26", 1.003323*^6, 
  20189., 23042.143, 28247., 400., 382.714, 216.241, 4.351, 4.966, 6.088, 
  0.086, 0.082, "", "", "", "", "", "", "", "", "", "", "", "", "", "", "", 
  "", "", "", "", "", "", "", "", "", "", "", "", "", 4.639847425*^9, "", "", 
  "", "", "", "", "", "", "", "", "", "", "", ""}, 
 {"OWID_ASI", "", "Asia", "2020-05-27", 1.027231*^6, 23908., 23231.429, 
  28717., 470., 399.857, 221.393, 5.153, 5.007, 6.189, 0.101, 0.086, "", "", 
  "", "", "", "", "", "", "", "", "", "", "", "", "", "", "", "", "", "", "", 
  "", "", "", "", "", "", "", 4.639847425*^9, "", "", "", "", "", "", "", "", 
  "", "", "", "", "", ""}, {"OWID_ASI", "", "Asia", "2020-05-28", 
  1.053079*^6, 25848., 23464.714, 29178., 461., 407., 226.964, 5.571, 5.057, 
  6.289, 0.099, 0.088, "", "", "", "", "", "", "", "", "", "", "", "", "", 
  "", "", "", "", "", "", "", "", "", "", "", "", "", "", "", 4.639847425*^9, 
  "", "", "", "", "", "", "", "", "", "", "", "", "", ""}, 
 {"OWID_ASI", "", "Asia", "2020-05-29", 1.081897*^6, 28818., 24125.286, 
  29743., 565., 429.571, 233.175, 6.211, 5.2, 6.41, 0.122, 0.093, "", "", "", 
  "", "", "", "", "", "", "", "", "", "", "", "", "", "", "", "", "", "", "", 
  "", "", "", "", "", "", 4.639847425*^9, "", "", "", "", "", "", "", "", "", 
  "", "", "", "", ""}, {"OWID_ASI", "", "Asia", "2020-05-30", 1.109546*^6, 
  27649., 24590.714, 30291., 548., 452.571, 239.134, 5.959, 5.3, 6.528, 
  0.118, 0.098, "", "", "", "", "", "", "", "", "", "", "", "", "", "", "", 
  "", "", "", "", "", "", "", "", "", "", "", "", "", 4.639847425*^9, "", "", 
  "", "", "", "", "", "", "", "", "", "", "", ""}, 
 {"OWID_ASI", "", "Asia", "2020-05-31", 1.138778*^6, 29232., 25352., 30831., 
  540., 474.571, 245.434, 6.3, 5.464, 6.645, 0.116, 0.102, "", "", "", "", 
  "", "", "", "", "", "", "", "", "", "", "", "", "", "", "", "", "", "", "", 
  "", "", "", "", "", 4.639847425*^9, "", "", "", "", "", "", "", "", "", "", 
  "", "", "", ""}, {"OWID_ASI", "", "Asia", "2020-06-01", 1.166742*^6, 
  27964., 26229.714, 31345., 514., 499.714, 251.461, 6.027, 5.653, 6.756, 
  0.111, 0.108, "", "", "", "", "", "", "", "", "", "", "", "", "", "", "", 
  "", "", "", "", "", "", "", "", "", "", "", "", "", 4.639847425*^9, "", "", 
  "", "", "", "", "", "", "", "", "", "", "", ""}, 
 {"OWID_ASI", "", "Asia", "2020-06-02", 1.197315*^6, 30573., 27713.143, 
  31896., 551., 521.286, 258.051, 6.589, 5.973, 6.874, 0.119, 0.112, "", "", 
  "", "", "", "", "", "", "", "", "", "", "", "", "", "", "", "", "", "", "", 
  "", "", "", "", "", "", "", 4.639847425*^9, "", "", "", "", "", "", "", "", 
  "", "", "", "", "", ""}, {"OWID_ASI", "", "Asia", "2020-06-03", 
  1.230701*^6, 33386., 29067.143, 32541., 645., 546.286, 265.246, 7.195, 
  6.265, 7.013, 0.139, 0.118, "", "", "", "", "", "", "", "", "", "", "", "", 
  "", "", "", "", "", "", "", "", "", "", "", "", "", "", "", "", 
  4.639847425*^9, "", "", "", "", "", "", "", "", "", "", "", "", "", ""}, 
 {"OWID_ASI", "", "Asia", "2020-06-04", 1.263012*^6, 32311., 29990.429, 
  33123., 582., 563.571, 272.21, 6.964, 6.464, 7.139, 0.125, 0.121, "", "", 
  "", "", "", "", "", "", "", "", "", "", "", "", "", "", "", "", "", "", "", 
  "", "", "", "", "", "", "", 4.639847425*^9, "", "", "", "", "", "", "", "", 
  "", "", "", "", "", ""}, {"OWID_ASI", "", "Asia", "2020-06-05", 
  1.295951*^6, 32939., 30579.143, 33771., 648., 575.429, 279.309, 7.099, 
  6.591, 7.278, 0.14, 0.124, "", "", "", "", "", "", "", "", "", "", "", "", 
  "", "", "", "", "", "", "", "", "", "", "", "", "", "", "", "", 
  4.639847425*^9, "", "", "", "", "", "", "", "", "", "", "", "", "", ""}, 
 {"OWID_ASI", "", "Asia", "2020-06-06", 1.330383*^6, 34432., 31548.143, 
  34424., 653., 590.429, 286.73, 7.421, 6.799, 7.419, 0.141, 0.127, "", "", 
  "", "", "", "", "", "", "", "", "", "", "", "", "", "", "", "", "", "", "", 
  "", "", "", "", "", "", "", 4.639847425*^9, "", "", "", "", "", "", "", "", 
  "", "", "", "", "", ""}, {"OWID_ASI", "", "Asia", "2020-06-07", 
  1.364969*^6, 34586., 32313., 35082., 658., 607.286, 294.184, 7.454, 6.964, 
  7.561, 0.142, 0.131, "", "", "", "", "", "", "", "", "", "", "", "", "", 
  "", "", "", "", "", "", "", "", "", "", "", "", "", "", "", 4.639847425*^9, 
  "", "", "", "", "", "", "", "", "", "", "", "", "", ""}, 
 {"OWID_ASI", "", "Asia", "2020-06-08", 1.396118*^6, 31149., 32768., 35737., 
  655., 627.429, 300.897, 6.713, 7.062, 7.702, 0.141, 0.135, "", "", "", "", 
  "", "", "", "", "", "", "", "", "", "", "", "", "", "", "", "", "", "", "", 
  "", "", "", "", "", 4.639847425*^9, "", "", "", "", "", "", "", "", "", "", 
  "", "", "", ""}, {"OWID_ASI", "", "Asia", "2020-06-09", 1.430061*^6, 
  33943., 33249.429, 36405., 668., 644.143, 308.213, 7.316, 7.166, 7.846, 
  0.144, 0.139, "", "", "", "", "", "", "", "", "", "", "", "", "", "", "", 
  "", "", "", "", "", "", "", "", "", "", "", "", "", 4.639847425*^9, "", "", 
  "", "", "", "", "", "", "", "", "", "", "", ""}, 
 {"OWID_ASI", "", "Asia", "2020-06-10", 1.466581*^6, 36520., 33697.143, 
  37169., 764., 661.143, 316.084, 7.871, 7.263, 8.011, 0.165, 0.142, "", "", 
  "", "", "", "", "", "", "", "", "", "", "", "", "", "", "", "", "", "", "", 
  "", "", "", "", "", "", "", 4.639847425*^9, "", "", "", "", "", "", "", "", 
  "", "", "", "", "", ""}, {"OWID_ASI", "", "Asia", "2020-06-11", 
  1.504423*^6, 37842., 34487.286, 37995., 826., 696., 324.24, 8.156, 7.433, 
  8.189, 0.178, 0.15, "", "", "", "", "", "", "", "", "", "", "", "", "", "", 
  "", "", "", "", "", "", "", "", "", "", "", "", "", "", 4.639847425*^9, "", 
  "", "", "", "", "", "", "", "", "", "", "", "", ""}, 
 {"OWID_ASI", "", "Asia", "2020-06-12", 1.537111*^6, 32688., 34451.429, 
  38721., 726., 707.143, 331.285, 7.045, 7.425, 8.345, 0.156, 0.152, "", "", 
  "", "", "", "", "", "", "", "", "", "", "", "", "", "", "", "", "", "", "", 
  "", "", "", "", "", "", "", 4.639847425*^9, "", "", "", "", "", "", "", "", 
  "", "", "", "", "", ""}, {"OWID_ASI", "", "Asia", "2020-06-13", 
  1.576027*^6, 38916., 35092., 39464., 743., 720., 339.672, 8.387, 7.563, 
  8.505, 0.16, 0.155, "", "", "", "", "", "", "", "", "", "", "", "", "", "", 
  "", "", "", "", "", "", "", "", "", "", "", "", "", "", 4.639847425*^9, "", 
  "", "", "", "", "", "", "", "", "", "", "", "", ""}, 
 {"OWID_ASI", "", "Asia", "2020-06-14", 1.620977*^6, 44950., 36572.571, 
  40338., 874., 750.857, 349.36, 9.688, 7.882, 8.694, 0.188, 0.162, "", "", 
  "", "", "", "", "", "", "", "", "", "", "", "", "", "", "", "", "", "", "", 
  "", "", "", "", "", "", "", 4.639847425*^9, "", "", "", "", "", "", "", "", 
  "", "", "", "", "", ""}, {"OWID_ASI", "", "Asia", "2020-06-15", 
  1.658237*^6, 37260., 37445.571, 41248., 910., 787.286, 357.39, 8.03, 8.07, 
  8.89, 0.196, 0.17, "", "", "", "", "", "", "", "", "", "", "", "", "", "", 
  "", "", "", "", "", "", "", "", "", "", "", "", "", "", 4.639847425*^9, "", 
  "", "", "", "", "", "", "", "", "", "", "", "", ""}, 
 {"OWID_ASI", "", "Asia", "2020-06-16", 1.696773*^6, 38536., 38101.714, 
  43777., 2529., 1053.143, 365.696, 8.305, 8.212, 9.435, 0.545, 0.227, "", 
  "", "", "", "", "", "", "", "", "", "", "", "", "", "", "", "", "", "", "", 
  "", "", "", "", "", "", "", "", 4.639847425*^9, "", "", "", "", "", "", "", 
  "", "", "", "", "", "", ""}, {"OWID_ASI", "", "Asia", "2020-06-17", 
  1.737796*^6, 41023., 38745., 44646., 869., 1068.143, 374.537, 8.841, 8.35, 
  9.622, 0.187, 0.23, "", "", "", "", "", "", "", "", "", "", "", "", "", "", 
  "", "", "", "", "", "", "", "", "", "", "", "", "", "", 4.639847425*^9, "", 
  "", "", "", "", "", "", "", "", "", "", "", "", ""}, 
 {"OWID_ASI", "", "Asia", "2020-06-18", 1.778904*^6, 41108., 39211.571, 
  45548., 902., 1079., 383.397, 8.86, 8.451, 9.817, 0.194, 0.233, "", "", "", 
  "", "", "", "", "", "", "", "", "", "", "", "", "", "", "", "", "", "", "", 
  "", "", "", "", "", "", 4.639847425*^9, "", "", "", "", "", "", "", "", "", 
  "", "", "", "", ""}, {"OWID_ASI", "", "Asia", "2020-06-19", 1.821764*^6, 
  42860., 40664.714, 46498., 950., 1111., 392.634, 9.237, 8.764, 10.021, 
  0.205, 0.239, "", "", "", "", "", "", "", "", "", "", "", "", "", "", "", 
  "", "", "", "", "", "", "", "", "", "", "", "", "", 4.639847425*^9, "", "", 
  "", "", "", "", "", "", "", "", "", "", "", ""}, 
 {"OWID_ASI", "", "Asia", "2020-06-20", 1.863674*^6, 41910., 41092.429, 
  47378., 880., 1130.571, 401.667, 9.033, 8.856, 10.211, 0.19, 0.244, "", "", 
  "", "", "", "", "", "", "", "", "", "", "", "", "", "", "", "", "", "", "", 
  "", "", "", "", "", "", "", 4.639847425*^9, "", "", "", "", "", "", "", "", 
  "", "", "", "", "", ""}, {"OWID_ASI", "", "Asia", "2020-06-21", 
  1.903425*^6, 39751., 40349.714, 48333., 955., 1142.143, 410.234, 8.567, 
  8.696, 10.417, 0.206, 0.246, "", "", "", "", "", "", "", "", "", "", "", 
  "", "", "", "", "", "", "", "", "", "", "", "", "", "", "", "", "", 
  4.639847425*^9, "", "", "", "", "", "", "", "", "", "", "", "", "", ""}, 
 {"OWID_ASI", "", "Asia", "2020-06-22", 1.943973*^6, 40548., 40819.429, 
  49134., 801., 1126.571, 418.973, 8.739, 8.798, 10.59, 0.173, 0.243, "", "", 
  "", "", "", "", "", "", "", "", "", "", "", "", "", "", "", "", "", "", "", 
  "", "", "", "", "", "", "", 4.639847425*^9, "", "", "", "", "", "", "", "", 
  "", "", "", "", "", ""}, {"OWID_ASI", "", "Asia", "2020-06-23", 
  1.986348*^6, 42375., 41367.857, 50093., 959., 902.286, 428.106, 9.133, 
  8.916, 10.796, 0.207, 0.194, "", "", "", "", "", "", "", "", "", "", "", 
  "", "", "", "", "", "", "", "", "", "", "", "", "", "", "", "", "", 
  4.639847425*^9, "", "", "", "", "", "", "", "", "", "", "", "", "", ""}, 
 {"OWID_ASI", "", "Asia", "2020-06-24", 2.030239*^6, 43891., 41777.571, 
  51108., 1015., 923.143, 437.566, 9.46, 9.004, 11.015, 0.219, 0.199, "", "", 
  "", "", "", "", "", "", "", "", "", "", "", "", "", "", "", "", "", "", "", 
  "", "", "", "", "", "", "", 4.639847425*^9, "", "", "", "", "", "", "", "", 
  "", "", "", "", "", ""}, {"OWID_ASI", "", "Asia", "2020-06-25", 
  2.074505*^6, 44266., 42228.714, 52063., 955., 930.714, 447.106, 9.54, 
  9.101, 11.221, 0.206, 0.201, "", "", "", "", "", "", "", "", "", "", "", 
  "", "", "", "", "", "", "", "", "", "", "", "", "", "", "", "", "", 
  4.639847425*^9, "", "", "", "", "", "", "", "", "", "", "", "", "", ""}, 
 {"OWID_ASI", "", "Asia", "2020-06-26", 2.120863*^6, 46358., 42728.429, 
  53000., 937., 928.857, 457.098, 9.991, 9.209, 11.423, 0.202, 0.2, "", "", 
  "", "", "", "", "", "", "", "", "", "", "", "", "", "", "", "", "", "", "", 
  "", "", "", "", "", "", "", 4.639847425*^9, "", "", "", "", "", "", "", "", 
  "", "", "", "", "", ""}, {"OWID_ASI", "", "Asia", "2020-06-27", 
  2.167123*^6, 46260., 43349.857, 53948., 948., 938.571, 467.068, 9.97, 
  9.343, 11.627, 0.204, 0.202, "", "", "", "", "", "", "", "", "", "", "", 
  "", "", "", "", "", "", "", "", "", "", "", "", "", "", "", "", "", 
  4.639847425*^9, "", "", "", "", "", "", "", "", "", "", "", "", "", ""}, 
 {"OWID_ASI", "", "Asia", "2020-06-28", 2.214093*^6, 46970., 44381.143, 
  54823., 875., 927.143, 477.191, 10.123, 9.565, 11.816, 0.189, 0.2, "", "", 
  "", "", "", "", "", "", "", "", "", "", "", "", "", "", "", "", "", "", "", 
  "", "", "", "", "", "", "", 4.639847425*^9, "", "", "", "", "", "", "", "", 
  "", "", "", "", "", ""}, {"OWID_ASI", "", "Asia", "2020-06-29", 
  2.258551*^6, 44458., 44939.714, 55858., 1035., 960.571, 486.773, 9.582, 
  9.686, 12.039, 0.223, 0.207, "", "", "", "", "", "", "", "", "", "", "", 
  "", "", "", "", "", "", "", "", "", "", "", "", "", "", "", "", "", 
  4.639847425*^9, "", "", "", "", "", "", "", "", "", "", "", "", "", ""}, 
 {"OWID_ASI", "", "Asia", "2020-06-30", 2.305204*^6, 46653., 45550.857, 
  56983., 1125., 984.286, 496.828, 10.055, 9.817, 12.281, 0.242, 0.212, "", 
  "", "", "", "", "", "", "", "", "", "", "", "", "", "", "", "", "", "", "", 
  "", "", "", "", "", "", "", "", 4.639847425*^9, "", "", "", "", "", "", "", 
  "", "", "", "", "", "", ""}, {"OWID_ASI", "", "Asia", "2020-07-01", 
  2.371987*^6, 66783., 48821.143, 57999., 1016., 984.429, 511.221, 14.393, 
  10.522, 12.5, 0.219, 0.212, "", "", "", "", "", "", "", "", "", "", "", "", 
  "", "", "", "", "", "", "", "", "", "", "", "", "", "", "", "", 
  4.639847425*^9, "", "", "", "", "", "", "", "", "", "", "", "", "", ""}, 
 {"OWID_ASI", "", "Asia", "2020-07-02", 2.422565*^6, 50578., 49722.857, 
  58957., 958., 984.857, 522.122, 10.901, 10.716, 12.707, 0.206, 0.212, "", 
  "", "", "", "", "", "", "", "", "", "", "", "", "", "", "", "", "", "", "", 
  "", "", "", "", "", "", "", "", 4.639847425*^9, "", "", "", "", "", "", "", 
  "", "", "", "", "", "", ""}, {"OWID_ASI", "", "Asia", "2020-07-03", 
  2.473243*^6, 50678., 50340., 59882., 925., 983.143, 533.044, 10.922, 
  10.849, 12.906, 0.199, 0.212, "", "", "", "", "", "", "", "", "", "", "", 
  "", "", "", "", "", "", "", "", "", "", "", "", "", "", "", "", "", 
  4.639847425*^9, "", "", "", "", "", "", "", "", "", "", "", "", "", ""}, 
 {"OWID_ASI", "", "Asia", "2020-07-04", 2.527017*^6, 53774., 51413.429, 
  61042., 1160., 1013.429, 544.634, 11.59, 11.081, 13.156, 0.25, 0.218, "", 
  "", "", "", "", "", "", "", "", "", "", "", "", "", "", "", "", "", "", "", 
  "", "", "", "", "", "", "", "", 4.639847425*^9, "", "", "", "", "", "", "", 
  "", "", "", "", "", "", ""}, {"OWID_ASI", "", "Asia", "2020-07-05", 
  2.583149*^6, 56132., 52722.286, 62200., 1158., 1053.857, 556.731, 12.098, 
  11.363, 13.406, 0.25, 0.227, "", "", "", "", "", "", "", "", "", "", "", 
  "", "", "", "", "", "", "", "", "", "", "", "", "", "", "", "", "", 
  4.639847425*^9, "", "", "", "", "", "", "", "", "", "", "", "", "", ""}, 
 {"OWID_ASI", "", "Asia", "2020-07-06", 2.633331*^6, 50182., 53540., 63362., 
  1162., 1072., 567.547, 10.815, 11.539, 13.656, 0.25, 0.231, "", "", "", "", 
  "", "", "", "", "", "", "", "", "", "", "", "", "", "", "", "", "", "", "", 
  "", "", "", "", "", 4.639847425*^9, "", "", "", "", "", "", "", "", "", "", 
  "", "", "", ""}, {"OWID_ASI", "", "Asia", "2020-07-07", 2.683438*^6, 
  50107., 54033.429, 64521., 1159., 1076.857, 578.346, 10.799, 11.646, 
  13.906, 0.25, 0.232, "", "", "", "", "", "", "", "", "", "", "", "", "", 
  "", "", "", "", "", "", "", "", "", "", "", "", "", "", "", 4.639847425*^9, 
  "", "", "", "", "", "", "", "", "", "", "", "", "", ""}, 
 {"OWID_ASI", "", "Asia", "2020-07-08", 2.737316*^6, 53878., 52189.857, 
  65569., 1048., 1081.429, 589.958, 11.612, 11.248, 14.132, 0.226, 0.233, "", 
  "", "", "", "", "", "", "", "", "", "", "", "", "", "", "", "", "", "", "", 
  "", "", "", "", "", "", "", "", 4.639847425*^9, "", "", "", "", "", "", "", 
  "", "", "", "", "", "", ""}, {"OWID_ASI", "", "Asia", "2020-07-09", 
  2.795194*^6, 57878., 53232.714, 66693., 1124., 1105.143, 602.432, 12.474, 
  11.473, 14.374, 0.242, 0.238, "", "", "", "", "", "", "", "", "", "", "", 
  "", "", "", "", "", "", "", "", "", "", "", "", "", "", "", "", "", 
  4.639847425*^9, "", "", "", "", "", "", "", "", "", "", "", "", "", ""}, 
 {"OWID_ASI", "", "Asia", "2020-07-10", 2.851344*^6, 56150., 54014.429, 
  67774., 1081., 1127.429, 614.534, 12.102, 11.641, 14.607, 0.233, 0.243, "", 
  "", "", "", "", "", "", "", "", "", "", "", "", "", "", "", "", "", "", "", 
  "", "", "", "", "", "", "", "", 4.639847425*^9, "", "", "", "", "", "", "", 
  "", "", "", "", "", "", ""}, {"OWID_ASI", "", "Asia", "2020-07-11", 
  2.906749*^6, 55405., 54247.429, 68914., 1140., 1124.571, 626.475, 11.941, 
  11.692, 14.853, 0.246, 0.242, "", "", "", "", "", "", "", "", "", "", "", 
  "", "", "", "", "", "", "", "", "", "", "", "", "", "", "", "", "", 
  4.639847425*^9, "", "", "", "", "", "", "", "", "", "", "", "", "", ""}, 
 {"OWID_ASI", "", "Asia", "2020-07-12", 2.961581*^6, 54832., 54061.714, 
  70359., 1445., 1165.571, 638.293, 11.818, 11.652, 15.164, 0.311, 0.251, "", 
  "", "", "", "", "", "", "", "", "", "", "", "", "", "", "", "", "", "", "", 
  "", "", "", "", "", "", "", "", 4.639847425*^9, "", "", "", "", "", "", "", 
  "", "", "", "", "", "", ""}, {"OWID_ASI", "", "Asia", "2020-07-13", 
  3.018122*^6, 56541., 54970.143, 71538., 1179., 1168., 650.479, 12.186, 
  11.847, 15.418, 0.254, 0.252, "", "", "", "", "", "", "", "", "", "", "", 
  "", "", "", "", "", "", "", "", "", "", "", "", "", "", "", "", "", 
  4.639847425*^9, "", "", "", "", "", "", "", "", "", "", "", "", "", ""}, 
 {"OWID_ASI", "", "Asia", "2020-07-14", 3.073006*^6, 54884., 55652.571, 
  72697., 1159., 1168., 662.308, 11.829, 11.994, 15.668, 0.25, 0.252, "", "", 
  "", "", "", "", "", "", "", "", "", "", "", "", "", "", "", "", "", "", "", 
  "", "", "", "", "", "", "", 4.639847425*^9, "", "", "", "", "", "", "", "", 
  "", "", "", "", "", ""}, {"OWID_ASI", "", "Asia", "2020-07-15", 3.13382*^6, 
  60814., 56643.429, 73923., 1226., 1193.429, 675.414, 13.107, 12.208, 
  15.932, 0.264, 0.257, "", "", "", "", "", "", "", "", "", "", "", "", "", 
  "", "", "", "", "", "", "", "", "", "", "", "", "", "", "", 4.639847425*^9, 
  "", "", "", "", "", "", "", "", "", "", "", "", "", ""}, 
 {"OWID_ASI", "", "Asia", "2020-07-16", 3.194381*^6, 60561., 57026.714, 
  75203., 1280., 1215.714, 688.467, 13.052, 12.291, 16.208, 0.276, 0.262, "", 
  "", "", "", "", "", "", "", "", "", "", "", "", "", "", "", "", "", "", "", 
  "", "", "", "", "", "", "", "", 4.639847425*^9, "", "", "", "", "", "", "", 
  "", "", "", "", "", "", ""}, {"OWID_ASI", "", "Asia", "2020-07-17", 
  3.258468*^6, 64087., 58160.571, 76554., 1351., 1254.286, 702.279, 13.812, 
  12.535, 16.499, 0.291, 0.27, "", "", "", "", "", "", "", "", "", "", "", 
  "", "", "", "", "", "", "", "", "", "", "", "", "", "", "", "", "", 
  4.639847425*^9, "", "", "", "", "", "", "", "", "", "", "", "", "", ""}, 
 {"OWID_ASI", "", "Asia", "2020-07-18", 3.332752*^6, 74284., 60857.571, 
  78473., 1919., 1365.571, 718.289, 16.01, 13.116, 16.913, 0.414, 0.294, "", 
  "", "", "", "", "", "", "", "", "", "", "", "", "", "", "", "", "", "", "", 
  "", "", "", "", "", "", "", "", 4.639847425*^9, "", "", "", "", "", "", "", 
  "", "", "", "", "", "", ""}, {"OWID_ASI", "", "Asia", "2020-07-19", 
  3.401206*^6, 68454., 62803.571, 79968., 1495., 1372.714, 733.043, 14.754, 
  13.536, 17.235, 0.322, 0.296, "", "", "", "", "", "", "", "", "", "", "", 
  "", "", "", "", "", "", "", "", "", "", "", "", "", "", "", "", "", 
  4.639847425*^9, "", "", "", "", "", "", "", "", "", "", "", "", "", ""}, 
 {"OWID_ASI", "", "Asia", "2020-07-20", 3.462557*^6, 61351., 63490.714, 
  81371., 1403., 1404.714, 746.265, 13.223, 13.684, 17.537, 0.302, 0.303, "", 
  "", "", "", "", "", "", "", "", "", "", "", "", "", "", "", "", "", "", "", 
  "", "", "", "", "", "", "", "", 4.639847425*^9, "", "", "", "", "", "", "", 
  "", "", "", "", "", "", ""}, {"OWID_ASI", "", "Asia", "2020-07-21", 
  3.528132*^6, 65575., 65018., 82662., 1291., 1423.571, 760.398, 14.133, 
  14.013, 17.816, 0.278, 0.307, "", "", "", "", "", "", "", "", "", "", "", 
  "", "", "", "", "", "", "", "", "", "", "", "", "", "", "", "", "", 
  4.639847425*^9, "", "", "", "", "", "", "", "", "", "", "", "", "", ""}, 
 {"OWID_ASI", "", "Asia", "2020-07-22", 3.599747*^6, 71615., 66561., 84488., 
  1826., 1509.286, 775.833, 15.435, 14.346, 18.209, 0.394, 0.325, "", "", "", 
  "", "", "", "", "", "", "", "", "", "", "", "", "", "", "", "", "", "", "", 
  "", "", "", "", "", "", 4.639847425*^9, "", "", "", "", "", "", "", "", "", 
  "", "", "", "", ""}, {"OWID_ASI", "", "Asia", "2020-07-23", 3.679586*^6, 
  79839., 69315., 86015., 1527., 1544.571, 793.04, 17.207, 14.939, 18.538, 
  0.329, 0.333, "", "", "", "", "", "", "", "", "", "", "", "", "", "", "", 
  "", "", "", "", "", "", "", "", "", "", "", "", "", 4.639847425*^9, "", "", 
  "", "", "", "", "", "", "", "", "", "", "", ""}, 
 {"OWID_ASI", "", "Asia", "2020-07-24", 3.754617*^6, 75031., 70878.429, 
  87354., 1339., 1542.857, 809.211, 16.171, 15.276, 18.827, 0.289, 0.333, "", 
  "", "", "", "", "", "", "", "", "", "", "", "", "", "", "", "", "", "", "", 
  "", "", "", "", "", "", "", "", 4.639847425*^9, "", "", "", "", "", "", "", 
  "", "", "", "", "", "", ""}, {"OWID_ASI", "", "Asia", "2020-07-25", 
  3.828958*^6, 74341., 70886.571, 88633., 1279., 1451.429, 825.234, 16.022, 
  15.278, 19.103, 0.276, 0.313, "", "", "", "", "", "", "", "", "", "", "", 
  "", "", "", "", "", "", "", "", "", "", "", "", "", "", "", "", "", 
  4.639847425*^9, "", "", "", "", "", "", "", "", "", "", "", "", "", ""}, 
 {"OWID_ASI", "", "Asia", "2020-07-26", 3.901827*^6, 72869., 71517.286, 
  89949., 1316., 1425.857, 840.939, 15.705, 15.414, 19.386, 0.284, 0.307, "", 
  "", "", "", "", "", "", "", "", "", "", "", "", "", "", "", "", "", "", "", 
  "", "", "", "", "", "", "", "", 4.639847425*^9, "", "", "", "", "", "", "", 
  "", "", "", "", "", "", ""}, {"OWID_ASI", "", "Asia", "2020-07-27", 
  3.971064*^6, 69237., 72643.857, 91156., 1207., 1397.857, 855.861, 14.922, 
  15.657, 19.646, 0.26, 0.301, "", "", "", "", "", "", "", "", "", "", "", 
  "", "", "", "", "", "", "", "", "", "", "", "", "", "", "", "", "", 
  4.639847425*^9, "", "", "", "", "", "", "", "", "", "", "", "", "", ""}, 
 {"OWID_ASI", "", "Asia", "2020-07-28", 4.049031*^6, 77967., 74414.143, 
  92710., 1554., 1435.429, 872.665, 16.804, 16.038, 19.981, 0.335, 0.309, "", 
  "", "", "", "", "", "", "", "", "", "", "", "", "", "", "", "", "", "", "", 
  "", "", "", "", "", "", "", "", 4.639847425*^9, "", "", "", "", "", "", "", 
  "", "", "", "", "", "", ""}, {"OWID_ASI", "", "Asia", "2020-07-29", 
  4.126946*^6, 77915., 75314.143, 94003., 1293., 1359.286, 889.457, 16.793, 
  16.232, 20.26, 0.279, 0.293, "", "", "", "", "", "", "", "", "", "", "", 
  "", "", "", "", "", "", "", "", "", "", "", "", "", "", "", "", "", 
  4.639847425*^9, "", "", "", "", "", "", "", "", "", "", "", "", "", ""}, 
 {"OWID_ASI", "", "Asia", "2020-07-30", 4.208306*^6, 81360., 75531.429, 
  95374., 1371., 1337., 906.992, 17.535, 16.279, 20.555, 0.295, 0.288, "", 
  "", "", "", "", "", "", "", "", "", "", "", "", "", "", "", "", "", "", "", 
  "", "", "", "", "", "", "", "", 4.639847425*^9, "", "", "", "", "", "", "", 
  "", "", "", "", "", "", ""}, {"OWID_ASI", "", "Asia", "2020-07-31", 
  4.296518*^6, 88212., 77414.429, 96726., 1352., 1338.857, 926.004, 19.012, 
  16.685, 20.847, 0.291, 0.289, "", "", "", "", "", "", "", "", "", "", "", 
  "", "", "", "", "", "", "", "", "", "", "", "", "", "", "", "", "", 
  4.639847425*^9, "", "", "", "", "", "", "", "", "", "", "", "", "", ""}, 
 {"OWID_ASI", "", "Asia", "2020-08-01", 4.373956*^6, 77438., 77856.857, 
  98074., 1348., 1348.714, 942.694, 16.69, 16.78, 21.137, 0.291, 0.291, "", 
  "", "", "", "", "", "", "", "", "", "", "", "", "", "", "", "", "", "", "", 
  "", "", "", "", "", "", "", "", 4.639847425*^9, "", "", "", "", "", "", "", 
  "", "", "", "", "", "", ""}, {"OWID_ASI", "", "Asia", "2020-08-02", 
  4.45569*^6, 81734., 79123.286, 99367., 1293., 1345.429, 960.31, 17.616, 
  17.053, 21.416, 0.279, 0.29, "", "", "", "", "", "", "", "", "", "", "", 
  "", "", "", "", "", "", "", "", "", "", "", "", "", "", "", "", "", 
  4.639847425*^9, "", "", "", "", "", "", "", "", "", "", "", "", "", ""}, 
 {"OWID_ASI", "", "Asia", "2020-08-03", 4.530926*^6, 75236., 79980.286, 
  101025., 1658., 1409.857, 976.525, 16.215, 17.238, 21.773, 0.357, 0.304, 
  "", "", "", "", "", "", "", "", "", "", "", "", "", "", "", "", "", "", "", 
  "", "", "", "", "", "", "", "", "", 4.639847425*^9, "", "", "", "", "", "", 
  "", "", "", "", "", "", "", ""}, {"OWID_ASI", "", "Asia", "2020-08-04", 
  4.610248*^6, 79322., 80173.857, 102441., 1416., 1390.143, 993.621, 17.096, 
  17.279, 22.079, 0.305, 0.3, "", "", "", "", "", "", "", "", "", "", "", "", 
  "", "", "", "", "", "", "", "", "", "", "", "", "", "", "", "", 
  4.639847425*^9, "", "", "", "", "", "", "", "", "", "", "", "", "", ""}, 
 {"OWID_ASI", "", "Asia", "2020-08-05", 4.696002*^6, 85754., 81293.714, 
  103915., 1474., 1416., 1012.103, 18.482, 17.521, 22.396, 0.318, 0.305, "", 
  "", "", "", "", "", "", "", "", "", "", "", "", "", "", "", "", "", "", "", 
  "", "", "", "", "", "", "", "", 4.639847425*^9, "", "", "", "", "", "", "", 
  "", "", "", "", "", "", ""}, {"OWID_ASI", "", "Asia", "2020-08-06", 
  4.786745*^6, 90743., 82634.143, 105309., 1394., 1419.286, 1031.66, 19.557, 
  17.81, 22.697, 0.3, 0.306, "", "", "", "", "", "", "", "", "", "", "", "", 
  "", "", "", "", "", "", "", "", "", "", "", "", "", "", "", "", 
  4.639847425*^9, "", "", "", "", "", "", "", "", "", "", "", "", "", ""}, 
 {"OWID_ASI", "", "Asia", "2020-08-07", 4.877477*^6, 90732., 82994.143, 
  106740., 1431., 1430.571, 1051.215, 19.555, 17.887, 23.005, 0.308, 0.308, 
  "", "", "", "", "", "", "", "", "", "", "", "", "", "", "", "", "", "", "", 
  "", "", "", "", "", "", "", "", "", 4.639847425*^9, "", "", "", "", "", "", 
  "", "", "", "", "", "", "", ""}, {"OWID_ASI", "", "Asia", "2020-08-08", 
  4.96847*^6, 90993., 84930.571, 108089., 1349., 1430.714, 1070.826, 19.611, 
  18.305, 23.296, 0.291, 0.308, "", "", "", "", "", "", "", "", "", "", "", 
  "", "", "", "", "", "", "", "", "", "", "", "", "", "", "", "", "", 
  4.639847425*^9, "", "", "", "", "", "", "", "", "", "", "", "", "", ""}, 
 {"OWID_ASI", "", "Asia", "2020-08-09", 5.055071*^6, 86601., 85625.857, 
  109637., 1548., 1467.143, 1089.491, 18.665, 18.454, 23.629, 0.334, 0.316, 
  "", "", "", "", "", "", "", "", "", "", "", "", "", "", "", "", "", "", "", 
  "", "", "", "", "", "", "", "", "", 4.639847425*^9, "", "", "", "", "", "", 
  "", "", "", "", "", "", "", ""}, {"OWID_ASI", "", "Asia", "2020-08-10", 
  5.13649*^6, 81419., 86509.143, 111340., 1703., 1473.571, 1107.039, 17.548, 
  18.645, 23.996, 0.367, 0.318, "", "", "", "", "", "", "", "", "", "", "", 
  "", "", "", "", "", "", "", "", "", "", "", "", "", "", "", "", "", 
  4.639847425*^9, "", "", "", "", "", "", "", "", "", "", "", "", "", ""}, 
 {"OWID_ASI", "", "Asia", "2020-08-11", 5.222202*^6, 85712., 87422., 112698., 
  1358., 1465.286, 1125.512, 18.473, 18.842, 24.289, 0.293, 0.316, "", "", 
  "", "", "", "", "", "", "", "", "", "", "", "", "", "", "", "", "", "", "", 
  "", "", "", "", "", "", "", 4.639847425*^9, "", "", "", "", "", "", "", "", 
  "", "", "", "", "", ""}, {"OWID_ASI", "", "Asia", "2020-08-12", 5.31762*^6, 
  95418., 88802.571, 114255., 1557., 1477.143, 1146.076, 20.565, 19.139, 
  24.625, 0.336, 0.318, "", "", "", "", "", "", "", "", "", "", "", "", "", 
  "", "", "", "", "", "", "", "", "", "", "", "", "", "", "", 4.639847425*^9, 
  "", "", "", "", "", "", "", "", "", "", "", "", "", ""}, 
 {"OWID_ASI", "", "Asia", "2020-08-13", 5.410128*^6, 92508., 89054.714, 
  115760., 1505., 1493., 1166.014, 19.938, 19.193, 24.949, 0.324, 0.322, "", 
  "", "", "", "", "", "", "", "", "", "", "", "", "", "", "", "", "", "", "", 
  "", "", "", "", "", "", "", "", 4.639847425*^9, "", "", "", "", "", "", "", 
  "", "", "", "", "", "", ""}, {"OWID_ASI", "", "Asia", "2020-08-14", 
  5.504941*^6, 94813., 89637.714, 117233., 1473., 1499., 1186.449, 20.435, 
  19.319, 25.267, 0.317, 0.323, "", "", "", "", "", "", "", "", "", "", "", 
  "", "", "", "", "", "", "", "", "", "", "", "", "", "", "", "", "", 
  4.639847425*^9, "", "", "", "", "", "", "", "", "", "", "", "", "", ""}, 
 {"OWID_ASI", "", "Asia", "2020-08-15", 5.59628*^6, 91339., 89687.143, 
  118830., 1597., 1534.429, 1206.134, 19.686, 19.33, 25.611, 0.344, 0.331, 
  "", "", "", "", "", "", "", "", "", "", "", "", "", "", "", "", "", "", "", 
  "", "", "", "", "", "", "", "", "", 4.639847425*^9, "", "", "", "", "", "", 
  "", "", "", "", "", "", "", ""}, {"OWID_ASI", "", "Asia", "2020-08-16", 
  5.680047*^6, 83767., 89282.286, 120322., 1492., 1526.429, 1224.188, 18.054, 
  19.243, 25.932, 0.322, 0.329, "", "", "", "", "", "", "", "", "", "", "", 
  "", "", "", "", "", "", "", "", "", "", "", "", "", "", "", "", "", 
  4.639847425*^9, "", "", "", "", "", "", "", "", "", "", "", "", "", ""}, 
 {"OWID_ASI", "", "Asia", "2020-08-17", 5.757967*^6, 77920., 88782.429, 
  121687., 1365., 1478.143, 1240.982, 16.794, 19.135, 26.227, 0.294, 0.319, 
  "", "", "", "", "", "", "", "", "", "", "", "", "", "", "", "", "", "", "", 
  "", "", "", "", "", "", "", "", "", 4.639847425*^9, "", "", "", "", "", "", 
  "", "", "", "", "", "", "", ""}, {"OWID_ASI", "", "Asia", "2020-08-18", 
  5.851042*^6, 93075., 89834.286, 123462., 1775., 1537.714, 1261.042, 20.06, 
  19.361, 26.609, 0.383, 0.331, "", "", "", "", "", "", "", "", "", "", "", 
  "", "", "", "", "", "", "", "", "", "", "", "", "", "", "", "", "", 
  4.639847425*^9, "", "", "", "", "", "", "", "", "", "", "", "", "", ""}, 
 {"OWID_ASI", "", "Asia", "2020-08-19", 5.949467*^6, 98425., 90263.857, 
  125046., 1584., 1541.571, 1282.255, 21.213, 19.454, 26.95, 0.341, 0.332, 
  "", "", "", "", "", "", "", "", "", "", "", "", "", "", "", "", "", "", "", 
  "", "", "", "", "", "", "", "", "", 4.639847425*^9, "", "", "", "", "", "", 
  "", "", "", "", "", "", "", ""}, {"OWID_ASI", "", "Asia", "2020-08-20", 
  6.046387*^6, 96920., 90894.143, 126595., 1549., 1547.857, 1303.143, 20.889, 
  19.59, 27.284, 0.334, 0.334, "", "", "", "", "", "", "", "", "", "", "", 
  "", "", "", "", "", "", "", "", "", "", "", "", "", "", "", "", "", 
  4.639847425*^9, "", "", "", "", "", "", "", "", "", "", "", "", "", ""}, 
 {"OWID_ASI", "", "Asia", "2020-08-21", 6.143563*^6, 97176., 91231.714, 
  127604., 1009., 1481.571, 1324.087, 20.944, 19.663, 27.502, 0.217, 0.319, 
  "", "", "", "", "", "", "", "", "", "", "", "", "", "", "", "", "", "", "", 
  "", "", "", "", "", "", "", "", "", 4.639847425*^9, "", "", "", "", "", "", 
  "", "", "", "", "", "", "", ""}, {"OWID_ASI", "", "Asia", "2020-08-22", 
  6.238674*^6, 95111., 91770.571, 129021., 1417., 1455.857, 1344.586, 20.499, 
  19.779, 27.807, 0.305, 0.314, "", "", "", "", "", "", "", "", "", "", "", 
  "", "", "", "", "", "", "", "", "", "", "", "", "", "", "", "", "", 
  4.639847425*^9, "", "", "", "", "", "", "", "", "", "", "", "", "", ""}, 
 {"OWID_ASI", "", "Asia", "2020-08-23", 6.322721*^6, 84047., 91810.571, 
  130358., 1337., 1433.714, 1362.7, 18.114, 19.787, 28.095, 0.288, 0.309, "", 
  "", "", "", "", "", "", "", "", "", "", "", "", "", "", "", "", "", "", "", 
  "", "", "", "", "", "", "", "", 4.639847425*^9, "", "", "", "", "", "", "", 
  "", "", "", "", "", "", ""}, {"OWID_ASI", "", "Asia", "2020-08-24", 
  6.409014*^6, 86293., 93006.714, 131836., 1478., 1449.857, 1381.298, 18.598, 
  20.045, 28.414, 0.319, 0.312, "", "", "", "", "", "", "", "", "", "", "", 
  "", "", "", "", "", "", "", "", "", "", "", "", "", "", "", "", "", 
  4.639847425*^9, "", "", "", "", "", "", "", "", "", "", "", "", "", ""}, 
 {"OWID_ASI", "", "Asia", "2020-08-25", 6.49108*^6, 82066., 91434., 133335., 
  1499., 1410.429, 1398.986, 17.687, 19.706, 28.737, 0.323, 0.304, "", "", 
  "", "", "", "", "", "", "", "", "", "", "", "", "", "", "", "", "", "", "", 
  "", "", "", "", "", "", "", 4.639847425*^9, "", "", "", "", "", "", "", "", 
  "", "", "", "", "", ""}, {"OWID_ASI", "", "Asia", "2020-08-26", 
  6.604055*^6, 112975., 93512.571, 135017., 1682., 1424.429, 1423.335, 
  24.349, 20.154, 29.099, 0.363, 0.307, "", "", "", "", "", "", "", "", "", 
  "", "", "", "", "", "", "", "", "", "", "", "", "", "", "", "", "", "", "", 
  4.639847425*^9, "", "", "", "", "", "", "", "", "", "", "", "", "", ""}, 
 {"OWID_ASI", "", "Asia", "2020-08-27", 6.707647*^6, 103592., 94465.714, 
  136659., 1642., 1437.714, 1445.661, 22.327, 20.36, 29.453, 0.354, 0.31, "", 
  "", "", "", "", "", "", "", "", "", "", "", "", "", "", "", "", "", "", "", 
  "", "", "", "", "", "", "", "", 4.639847425*^9, "", "", "", "", "", "", "", 
  "", "", "", "", "", "", ""}, {"OWID_ASI", "", "Asia", "2020-08-28", 
  6.81155*^6, 103903., 95426.714, 138253., 1594., 1521.286, 1468.055, 22.394, 
  20.567, 29.797, 0.344, 0.328, "", "", "", "", "", "", "", "", "", "", "", 
  "", "", "", "", "", "", "", "", "", "", "", "", "", "", "", "", "", 
  4.639847425*^9, "", "", "", "", "", "", "", "", "", "", "", "", "", ""}, 
 {"OWID_ASI", "", "Asia", "2020-08-29", 6.916227*^6, 104677., 96793.286, 
  139742., 1489., 1531.571, 1490.615, 22.56, 20.861, 30.118, 0.321, 0.33, "", 
  "", "", "", "", "", "", "", "", "", "", "", "", "", "", "", "", "", "", "", 
  "", "", "", "", "", "", "", "", 4.639847425*^9, "", "", "", "", "", "", "", 
  "", "", "", "", "", "", ""}, {"OWID_ASI", "", "Asia", "2020-08-30", 
  7.019675*^6, 103448., 99564.857, 141291., 1549., 1561.857, 1512.911, 
  22.296, 21.459, 30.452, 0.334, 0.337, "", "", "", "", "", "", "", "", "", 
  "", "", "", "", "", "", "", "", "", "", "", "", "", "", "", "", "", "", "", 
  4.639847425*^9, "", "", "", "", "", "", "", "", "", "", "", "", "", ""}, 
 {"OWID_ASI", "", "Asia", "2020-08-31", 7.113877*^6, 94202., 100694.714, 
  142607., 1316., 1538.714, 1533.214, 20.303, 21.702, 30.735, 0.284, 0.332, 
  "", "", "", "", "", "", "", "", "", "", "", "", "", "", "", "", "", "", "", 
  "", "", "", "", "", "", "", "", "", 4.639847425*^9, "", "", "", "", "", "", 
  "", "", "", "", "", "", "", ""}, {"OWID_ASI", "", "Asia", "2020-09-01", 
  7.217705*^6, 103828., 103803.571, 144198., 1591., 1551.857, 1555.591, 
  22.377, 22.372, 31.078, 0.343, 0.334, "", "", "", "", "", "", "", "", "", 
  "", "", "", "", "", "", "", "", "", "", "", "", "", "", "", "", "", "", "", 
  4.639847425*^9, "", "", "", "", "", "", "", "", "", "", "", "", "", ""}, 
 {"OWID_ASI", "", "Asia", "2020-09-02", 7.328153*^6, 110448., 103442.571, 
  145864., 1666., 1549.571, 1579.395, 23.804, 22.294, 31.437, 0.359, 0.334, 
  "", "", "", "", "", "", "", "", "", "", "", "", "", "", "", "", "", "", "", 
  "", "", "", "", "", "", "", "", "", 4.639847425*^9, "", "", "", "", "", "", 
  "", "", "", "", "", "", "", ""}, {"OWID_ASI", "", "Asia", "2020-09-03", 
  7.439687*^6, 111534., 104577.143, 147555., 1691., 1556.571, 1603.434, 
  24.038, 22.539, 31.802, 0.364, 0.335, "", "", "", "", "", "", "", "", "", 
  "", "", "", "", "", "", "", "", "", "", "", "", "", "", "", "", "", "", "", 
  4.639847425*^9, "", "", "", "", "", "", "", "", "", "", "", "", "", ""}, 
 {"OWID_ASI", "", "Asia", "2020-09-04", 7.554997*^6, 115310., 106206.714, 
  149180., 1625., 1561., 1628.286, 24.852, 22.89, 32.152, 0.35, 0.336, "", 
  "", "", "", "", "", "", "", "", "", "", "", "", "", "", "", "", "", "", "", 
  "", "", "", "", "", "", "", "", 4.639847425*^9, "", "", "", "", "", "", "", 
  "", "", "", "", "", "", ""}, {"OWID_ASI", "", "Asia", "2020-09-05", 
  7.670183*^6, 115186., 107708., 150771., 1591., 1575.571, 1653.111, 24.825, 
  23.214, 32.495, 0.343, 0.34, "", "", "", "", "", "", "", "", "", "", "", 
  "", "", "", "", "", "", "", "", "", "", "", "", "", "", "", "", "", 
  4.639847425*^9, "", "", "", "", "", "", "", "", "", "", "", "", "", ""}, 
 {"OWID_ASI", "", "Asia", "2020-09-06", 7.787188*^6, 117005., 109644.714, 
  152401., 1630., 1587.143, 1678.328, 25.217, 23.631, 32.846, 0.351, 0.342, 
  "", "", "", "", "", "", "", "", "", "", "", "", "", "", "", "", "", "", "", 
  "", "", "", "", "", "", "", "", "", 4.639847425*^9, "", "", "", "", "", "", 
  "", "", "", "", "", "", "", ""}, {"OWID_ASI", "", "Asia", "2020-09-07", 
  7.888296*^6, 101108., 110631.286, 154064., 1663., 1636.714, 1700.12, 
  21.791, 23.844, 33.205, 0.358, 0.353, "", "", "", "", "", "", "", "", "", 
  "", "", "", "", "", "", "", "", "", "", "", "", "", "", "", "", "", "", "", 
  4.639847425*^9, "", "", "", "", "", "", "", "", "", "", "", "", "", ""}, 
 {"OWID_ASI", "", "Asia", "2020-09-08", 8.006763*^6, 118467., 112722.571, 
  155735., 1671., 1648.143, 1725.652, 25.533, 24.294, 33.565, 0.36, 0.355, 
  "", "", "", "", "", "", "", "", "", "", "", "", "", "", "", "", "", "", "", 
  "", "", "", "", "", "", "", "", "", 4.639847425*^9, "", "", "", "", "", "", 
  "", "", "", "", "", "", "", ""}, {"OWID_ASI", "", "Asia", "2020-09-09", 
  8.132397*^6, 125634., 114892., 157546., 1811., 1668.857, 1752.729, 27.077, 
  24.762, 33.955, 0.39, 0.36, "", "", "", "", "", "", "", "", "", "", "", "", 
  "", "", "", "", "", "", "", "", "", "", "", "", "", "", "", "", 
  4.639847425*^9, "", "", "", "", "", "", "", "", "", "", "", "", "", ""}, 
 {"OWID_ASI", "", "Asia", "2020-09-10", 8.260297*^6, 127900., 117230., 
  159375., 1829., 1688.571, 1780.295, 27.566, 25.266, 34.349, 0.394, 0.364, 
  "", "", "", "", "", "", "", "", "", "", "", "", "", "", "", "", "", "", "", 
  "", "", "", "", "", "", "", "", "", 4.639847425*^9, "", "", "", "", "", "", 
  "", "", "", "", "", "", "", ""}, {"OWID_ASI", "", "Asia", "2020-09-11", 
  8.389357*^6, 129060., 119194.286, 161085., 1710., 1700.714, 1808.111, 
  27.816, 25.689, 34.718, 0.369, 0.367, "", "", "", "", "", "", "", "", "", 
  "", "", "", "", "", "", "", "", "", "", "", "", "", "", "", "", "", "", "", 
  4.639847425*^9, "", "", "", "", "", "", "", "", "", "", "", "", "", ""}, 
 {"OWID_ASI", "", "Asia", "2020-09-12", 8.513673*^6, 124316., 120498.571, 
  162865., 1780., 1727.714, 1834.904, 26.793, 25.97, 35.101, 0.384, 0.372, 
  "", "", "", "", "", "", "", "", "", "", "", "", "", "", "", "", "", "", "", 
  "", "", "", "", "", "", "", "", "", 4.639847425*^9, "", "", "", "", "", "", 
  "", "", "", "", "", "", "", ""}, {"OWID_ASI", "", "Asia", "2020-09-13", 
  8.634554*^6, 120881., 121052.286, 164576., 1711., 1739.286, 1860.956, 
  26.053, 26.09, 35.47, 0.369, 0.375, "", "", "", "", "", "", "", "", "", "", 
  "", "", "", "", "", "", "", "", "", "", "", "", "", "", "", "", "", "", 
  4.639847425*^9, "", "", "", "", "", "", "", "", "", "", "", "", "", ""}, 
 {"OWID_ASI", "", "Asia", "2020-09-14", 8.750387*^6, 115833., 123155.857, 
  166478., 1902., 1773.429, 1885.921, 24.965, 26.543, 35.88, 0.41, 0.382, "", 
  "", "", "", "", "", "", "", "", "", "", "", "", "", "", "", "", "", "", "", 
  "", "", "", "", "", "", "", "", 4.639847425*^9, "", "", "", "", "", "", "", 
  "", "", "", "", "", "", ""}, {"OWID_ASI", "", "Asia", "2020-09-15", 
  8.872764*^6, 122377., 123714.429, 168376., 1898., 1805.857, 1912.297, 
  26.375, 26.663, 36.289, 0.409, 0.389, "", "", "", "", "", "", "", "", "", 
  "", "", "", "", "", "", "", "", "", "", "", "", "", "", "", "", "", "", "", 
  4.639847425*^9, "", "", "", "", "", "", "", "", "", "", "", "", "", ""}, 
 {"OWID_ASI", "", "Asia", "2020-09-16", 9.003896*^6, 131132., 124499.857, 
  170256., 1880., 1815.714, 1940.559, 28.262, 26.833, 36.694, 0.405, 0.391, 
  "", "", "", "", "", "", "", "", "", "", "", "", "", "", "", "", "", "", "", 
  "", "", "", "", "", "", "", "", "", 4.639847425*^9, "", "", "", "", "", "", 
  "", "", "", "", "", "", "", ""}, {"OWID_ASI", "", "Asia", "2020-09-17", 
  9.133487*^6, 129591., 124741.429, 172097., 1841., 1817.429, 1968.489, 
  27.93, 26.885, 37.091, 0.397, 0.392, "", "", "", "", "", "", "", "", "", 
  "", "", "", "", "", "", "", "", "", "", "", "", "", "", "", "", "", "", "", 
  4.639847425*^9, "", "", "", "", "", "", "", "", "", "", "", "", "", ""}, 
 {"OWID_ASI", "", "Asia", "2020-09-18", 9.260112*^6, 126625., 124393.571, 
  173950., 1853., 1837.857, 1995.779, 27.291, 26.81, 37.49, 0.399, 0.396, "", 
  "", "", "", "", "", "", "", "", "", "", "", "", "", "", "", "", "", "", "", 
  "", "", "", "", "", "", "", "", 4.639847425*^9, "", "", "", "", "", "", "", 
  "", "", "", "", "", "", ""}, {"OWID_ASI", "", "Asia", "2020-09-19", 
  9.383927*^6, 123815., 124322., 175755., 1805., 1841.429, 2022.465, 26.685, 
  26.794, 37.879, 0.389, 0.397, "", "", "", "", "", "", "", "", "", "", "", 
  "", "", "", "", "", "", "", "", "", "", "", "", "", "", "", "", "", 
  4.639847425*^9, "", "", "", "", "", "", "", "", "", "", "", "", "", ""}, 
 {"OWID_ASI", "", "Asia", "2020-09-20", 9.501349*^6, 117422., 123827.857, 
  177532., 1777., 1850.857, 2047.772, 25.307, 26.688, 38.262, 0.383, 0.399, 
  "", "", "", "", "", "", "", "", "", "", "", "", "", "", "", "", "", "", "", 
  "", "", "", "", "", "", "", "", "", 4.639847425*^9, "", "", "", "", "", "", 
  "", "", "", "", "", "", "", ""}, {"OWID_ASI", "", "Asia", "2020-09-21", 
  9.607296*^6, 105947., 122415.571, 179224., 1692., 1820.857, 2070.606, 
  22.834, 26.384, 38.627, 0.365, 0.392, "", "", "", "", "", "", "", "", "", 
  "", "", "", "", "", "", "", "", "", "", "", "", "", "", "", "", "", "", "", 
  4.639847425*^9, "", "", "", "", "", "", "", "", "", "", "", "", "", ""}, 
 {"OWID_ASI", "", "Asia", "2020-09-22", 9.72499*^6, 117694., 121746.571, 
  180978., 1754., 1800.286, 2095.972, 25.366, 26.239, 39.005, 0.378, 0.388, 
  "", "", "", "", "", "", "", "", "", "", "", "", "", "", "", "", "", "", "", 
  "", "", "", "", "", "", "", "", "", 4.639847425*^9, "", "", "", "", "", "", 
  "", "", "", "", "", "", "", ""}, {"OWID_ASI", "", "Asia", "2020-09-23", 
  9.848838*^6, 123848., 120706., 182829., 1851., 1796.143, 2122.664, 26.692, 
  26.015, 39.404, 0.399, 0.387, "", "", "", "", "", "", "", "", "", "", "", 
  "", "", "", "", "", "", "", "", "", "", "", "", "", "", "", "", "", 
  4.639847425*^9, "", "", "", "", "", "", "", "", "", "", "", "", "", ""}, 
 {"OWID_ASI", "", "Asia", "2020-09-24", 9.972464*^6, 123626., 119853.857, 
  184612., 1783., 1787.857, 2149.309, 26.644, 25.831, 39.788, 0.384, 0.385, 
  "", "", "", "", "", "", "", "", "", "", "", "", "", "", "", "", "", "", "", 
  "", "", "", "", "", "", "", "", "", 4.639847425*^9, "", "", "", "", "", "", 
  "", "", "", "", "", "", "", ""}, {"OWID_ASI", "", "Asia", "2020-09-25", 
  1.0094975*^7, 122511., 119266.143, 186382., 1770., 1776., 2175.713, 26.404, 
  25.705, 40.17, 0.381, 0.383, "", "", "", "", "", "", "", "", "", "", "", 
  "", "", "", "", "", "", "", "", "", "", "", "", "", "", "", "", "", 
  4.639847425*^9, "", "", "", "", "", "", "", "", "", "", "", "", "", ""}, 
 {"OWID_ASI", "", "Asia", "2020-09-26", 1.0216931*^7, 121956., 119000.571, 
  188169., 1787., 1773.429, 2201.997, 26.284, 25.648, 40.555, 0.385, 0.382, 
  "", "", "", "", "", "", "", "", "", "", "", "", "", "", "", "", "", "", "", 
  "", "", "", "", "", "", "", "", "", 4.639847425*^9, "", "", "", "", "", "", 
  "", "", "", "", "", "", "", ""}, {"OWID_ASI", "", "Asia", "2020-09-27", 
  1.0330314*^7, 113383., 118423.571, 189874., 1705., 1763.143, 2226.434, 
  24.437, 25.523, 40.922, 0.367, 0.38, "", "", "", "", "", "", "", "", "", 
  "", "", "", "", "", "", "", "", "", "", "", "", "", "", "", "", "", "", "", 
  4.639847425*^9, "", "", "", "", "", "", "", "", "", "", "", "", "", ""}, 
 {"OWID_ASI", "", "Asia", "2020-09-28", 1.0428832*^7, 98518., 117362.286, 
  191298., 1424., 1724.857, 2247.667, 21.233, 25.294, 41.229, 0.307, 0.372, 
  "", "", "", "", "", "", "", "", "", "", "", "", "", "", "", "", "", "", "", 
  "", "", "", "", "", "", "", "", "", 4.639847425*^9, "", "", "", "", "", "", 
  "", "", "", "", "", "", "", ""}, {"OWID_ASI", "", "Asia", "2020-09-29", 
  1.0542963*^7, 114131., 116853.286, 193220., 1922., 1748.857, 2272.265, 
  24.598, 25.185, 41.644, 0.414, 0.377, "", "", "", "", "", "", "", "", "", 
  "", "", "", "", "", "", "", "", "", "", "", "", "", "", "", "", "", "", "", 
  4.639847425*^9, "", "", "", "", "", "", "", "", "", "", "", "", "", ""}, 
 {"OWID_ASI", "", "Asia", "2020-09-30", 1.0668654*^7, 125691., 117116.571, 
  195117., 1897., 1755.429, 2299.354, 27.089, 25.241, 42.052, 0.409, 0.378, 
  "", "", "", "", "", "", "", "", "", "", "", "", "", "", "", "", "", "", "", 
  "", "", "", "", "", "", "", "", "", 4.639847425*^9, "", "", "", "", "", "", 
  "", "", "", "", "", "", "", ""}, {"OWID_ASI", "", "Asia", "2020-10-01", 
  1.0788124*^7, 119470., 116522.857, 196894., 1777., 1754.571, 2325.103, 
  25.749, 25.114, 42.435, 0.383, 0.378, "", "", "", "", "", "", "", "", "", 
  "", "", "", "", "", "", "", "", "", "", "", "", "", "", "", "", "", "", "", 
  4.639847425*^9, "", "", "", "", "", "", "", "", "", "", "", "", "", ""}, 
 {"OWID_ASI", "", "Asia", "2020-10-02", 1.0905127*^7, 117003., 115736., 
  198651., 1757., 1752.714, 2350.32, 25.217, 24.944, 42.814, 0.379, 0.378, 
  "", "", "", "", "", "", "", "", "", "", "", "", "", "", "", "", "", "", "", 
  "", "", "", "", "", "", "", "", "", 4.639847425*^9, "", "", "", "", "", "", 
  "", "", "", "", "", "", "", ""}, {"OWID_ASI", "", "Asia", "2020-10-03", 
  1.1012665*^7, 107538., 113676.286, 200205., 1554., 1719.429, 2373.497, 
  23.177, 24.5, 43.149, 0.335, 0.371, "", "", "", "", "", "", "", "", "", "", 
  "", "", "", "", "", "", "", "", "", "", "", "", "", "", "", "", "", "", 
  4.639847425*^9, "", "", "", "", "", "", "", "", "", "", "", "", "", ""}, 
 {"OWID_ASI", "", "Asia", "2020-10-04", 1.1120812*^7, 108147., 112928.286, 
  201844., 1639., 1710., 2396.806, 23.308, 24.339, 43.502, 0.353, 0.369, "", 
  "", "", "", "", "", "", "", "", "", "", "", "", "", "", "", "", "", "", "", 
  "", "", "", "", "", "", "", "", 4.639847425*^9, "", "", "", "", "", "", "", 
  "", "", "", "", "", "", ""}, {"OWID_ASI", "", "Asia", "2020-10-05", 
  1.1218148*^7, 97336., 112759.429, 203462., 1618., 1737.714, 2417.784, 
  20.978, 24.302, 43.851, 0.349, 0.375, "", "", "", "", "", "", "", "", "", 
  "", "", "", "", "", "", "", "", "", "", "", "", "", "", "", "", "", "", "", 
  4.639847425*^9, "", "", "", "", "", "", "", "", "", "", "", "", "", ""}, 
 {"OWID_ASI", "", "Asia", "2020-10-06", 1.1326772*^7, 108624., 111972.714, 
  205173., 1711., 1707.571, 2441.195, 23.411, 24.133, 44.22, 0.369, 0.368, 
  "", "", "", "", "", "", "", "", "", "", "", "", "", "", "", "", "", "", "", 
  "", "", "", "", "", "", "", "", "", 4.639847425*^9, "", "", "", "", "", "", 
  "", "", "", "", "", "", "", ""}, {"OWID_ASI", "", "Asia", "2020-10-07", 
  1.1443561*^7, 116789., 110701., 206913., 1740., 1685.143, 2466.366, 25.171, 
  23.859, 44.595, 0.375, 0.363, "", "", "", "", "", "", "", "", "", "", "", 
  "", "", "", "", "", "", "", "", "", "", "", "", "", "", "", "", "", 
  4.639847425*^9, "", "", "", "", "", "", "", "", "", "", "", "", "", ""}, 
 {"OWID_ASI", "", "Asia", "2020-10-08", 1.1552422*^7, 108861., 109185.429, 
  208708., 1795., 1687.714, 2489.828, 23.462, 23.532, 44.982, 0.387, 0.364, 
  "", "", "", "", "", "", "", "", "", "", "", "", "", "", "", "", "", "", "", 
  "", "", "", "", "", "", "", "", "", 4.639847425*^9, "", "", "", "", "", "", 
  "", "", "", "", "", "", "", ""}, {"OWID_ASI", "", "Asia", "2020-10-09", 
  1.1659576*^7, 107154., 107778.429, 210361., 1653., 1672.857, 2512.922, 
  23.094, 23.229, 45.338, 0.356, 0.361, "", "", "", "", "", "", "", "", "", 
  "", "", "", "", "", "", "", "", "", "", "", "", "", "", "", "", "", "", "", 
  4.639847425*^9, "", "", "", "", "", "", "", "", "", "", "", "", "", ""}, 
 {"OWID_ASI", "", "Asia", "2020-10-10", 1.1767671*^7, 108095., 107858., 
  211976., 1615., 1681.571, 2536.219, 23.297, 23.246, 45.686, 0.348, 0.362, 
  "", "", "", "", "", "", "", "", "", "", "", "", "", "", "", "", "", "", "", 
  "", "", "", "", "", "", "", "", "", 4.639847425*^9, "", "", "", "", "", "", 
  "", "", "", "", "", "", "", ""}, {"OWID_ASI", "", "Asia", "2020-10-11", 
  1.1866548*^7, 98877., 106533.714, 213588., 1612., 1677.714, 2557.53, 21.31, 
  22.961, 46.033, 0.347, 0.362, "", "", "", "", "", "", "", "", "", "", "", 
  "", "", "", "", "", "", "", "", "", "", "", "", "", "", "", "", "", 
  4.639847425*^9, "", "", "", "", "", "", "", "", "", "", "", "", "", ""}, 
 {"OWID_ASI", "", "Asia", "2020-10-12", 1.195697*^7, 90422., 105546., 
  214994., 1406., 1647.429, 2577.018, 19.488, 22.748, 46.336, 0.303, 0.355, 
  "", "", "", "", "", "", "", "", "", "", "", "", "", "", "", "", "", "", "", 
  "", "", "", "", "", "", "", "", "", 4.639847425*^9, "", "", "", "", "", "", 
  "", "", "", "", "", "", "", ""}, {"OWID_ASI", "", "Asia", "2020-10-13", 
  1.2056751*^7, 99781., 104282.714, 216466., 1472., 1613.286, 2598.523, 
  21.505, 22.475, 46.654, 0.317, 0.348, "", "", "", "", "", "", "", "", "", 
  "", "", "", "", "", "", "", "", "", "", "", "", "", "", "", "", "", "", "", 
  4.639847425*^9, "", "", "", "", "", "", "", "", "", "", "", "", "", ""}, 
 {"OWID_ASI", "", "Asia", "2020-10-14", 1.2161535*^7, 104784., 102567.714, 
  218013., 1547., 1585.714, 2621.107, 22.584, 22.106, 46.987, 0.333, 0.342, 
  "", "", "", "", "", "", "", "", "", "", "", "", "", "", "", "", "", "", "", 
  "", "", "", "", "", "", "", "", "", 4.639847425*^9, "", "", "", "", "", "", 
  "", "", "", "", "", "", "", ""}, {"OWID_ASI", "", "Asia", "2020-10-15", 
  1.2263375*^7, 101840., 101564.714, 219675., 1662., 1566.714, 2643.056, 
  21.949, 21.89, 47.345, 0.358, 0.338, "", "", "", "", "", "", "", "", "", 
  "", "", "", "", "", "", "", "", "", "", "", "", "", "", "", "", "", "", "", 
  4.639847425*^9, "", "", "", "", "", "", "", "", "", "", "", "", "", ""}, 
 {"OWID_ASI", "", "Asia", "2020-10-16", 1.2364045*^7, 100670., 100638.429, 
  221267., 1592., 1558., 2664.752, 21.697, 21.69, 47.688, 0.343, 0.336, "", 
  "", "", "", "", "", "", "", "", "", "", "", "", "", "", "", "", "", "", "", 
  "", "", "", "", "", "", "", "", 4.639847425*^9, "", "", "", "", "", "", "", 
  "", "", "", "", "", "", ""}, {"OWID_ASI", "", "Asia", "2020-10-17", 
  1.2460581*^7, 96536., 98987.143, 223064., 1797., 1584., 2685.558, 20.806, 
  21.334, 48.076, 0.387, 0.341, "", "", "", "", "", "", "", "", "", "", "", 
  "", "", "", "", "", "", "", "", "", "", "", "", "", "", "", "", "", 
  4.639847425*^9, "", "", "", "", "", "", "", "", "", "", "", "", "", ""}, 
 {"OWID_ASI", "", "Asia", "2020-10-18", 1.2551918*^7, 91337., 97910., 
  224401., 1337., 1544.714, 2705.244, 19.685, 21.102, 48.364, 0.288, 0.333, 
  "", "", "", "", "", "", "", "", "", "", "", "", "", "", "", "", "", "", "", 
  "", "", "", "", "", "", "", "", "", 4.639847425*^9, "", "", "", "", "", "", 
  "", "", "", "", "", "", "", ""}, {"OWID_ASI", "", "Asia", "2020-10-19", 
  1.2634255*^7, 82337., 96755., 225845., 1444., 1550.143, 2722.989, 17.746, 
  20.853, 48.675, 0.311, 0.334, "", "", "", "", "", "", "", "", "", "", "", 
  "", "", "", "", "", "", "", "", "", "", "", "", "", "", "", "", "", 
  4.639847425*^9, "", "", "", "", "", "", "", "", "", "", "", "", "", ""}, 
 {"OWID_ASI", "", "Asia", "2020-10-20", 1.2725049*^7, 90794., 95471.143, 
  227371., 1526., 1557.857, 2742.558, 19.568, 20.576, 49.004, 0.329, 0.336, 
  "", "", "", "", "", "", "", "", "", "", "", "", "", "", "", "", "", "", "", 
  "", "", "", "", "", "", "", "", "", 4.639847425*^9, "", "", "", "", "", "", 
  "", "", "", "", "", "", "", ""}, {"OWID_ASI", "", "Asia", "2020-10-21", 
  1.2823494*^7, 98445., 94565.571, 228979., 1608., 1566.571, 2763.775, 
  21.217, 20.381, 49.351, 0.347, 0.338, "", "", "", "", "", "", "", "", "", 
  "", "", "", "", "", "", "", "", "", "", "", "", "", "", "", "", "", "", "", 
  4.639847425*^9, "", "", "", "", "", "", "", "", "", "", "", "", "", ""}, 
 {"OWID_ASI", "", "Asia", "2020-10-22", 1.2920629*^7, 97135., 93893.429, 
  230511., 1532., 1548., 2784.71, 20.935, 20.236, 49.681, 0.33, 0.334, "", 
  "", "", "", "", "", "", "", "", "", "", "", "", "", "", "", "", "", "", "", 
  "", "", "", "", "", "", "", "", 4.639847425*^9, "", "", "", "", "", "", "", 
  "", "", "", "", "", "", ""}, {"OWID_ASI", "", "Asia", "2020-10-23", 
  1.3018153*^7, 97524., 93444., 232100., 1589., 1547.571, 2805.729, 21.019, 
  20.139, 50.023, 0.342, 0.334, "", "", "", "", "", "", "", "", "", "", "", 
  "", "", "", "", "", "", "", "", "", "", "", "", "", "", "", "", "", 
  4.639847425*^9, "", "", "", "", "", "", "", "", "", "", "", "", "", ""}, 
 {"OWID_ASI", "", "Asia", "2020-10-24", 1.3106871*^7, 88718., 92327.143, 
  233498., 1398., 1490.571, 2824.85, 19.121, 19.899, 50.324, 0.301, 0.321, 
  "", "", "", "", "", "", "", "", "", "", "", "", "", "", "", "", "", "", "", 
  "", "", "", "", "", "", "", "", "", 4.639847425*^9, "", "", "", "", "", "", 
  "", "", "", "", "", "", "", ""}, {"OWID_ASI", "", "Asia", "2020-10-25", 
  1.3191996*^7, 85125., 91439.714, 234794., 1296., 1484.714, 2843.196, 
  18.347, 19.707, 50.604, 0.279, 0.32, "", "", "", "", "", "", "", "", "", 
  "", "", "", "", "", "", "", "", "", "", "", "", "", "", "", "", "", "", "", 
  4.639847425*^9, "", "", "", "", "", "", "", "", "", "", "", "", "", ""}, 
 {"OWID_ASI", "", "Asia", "2020-10-26", 1.3264641*^7, 72645., 90055.143, 
  236179., 1385., 1476.286, 2858.853, 15.657, 19.409, 50.902, 0.299, 0.318, 
  "", "", "", "", "", "", "", "", "", "", "", "", "", "", "", "", "", "", "", 
  "", "", "", "", "", "", "", "", "", 4.639847425*^9, "", "", "", "", "", "", 
  "", "", "", "", "", "", "", ""}, {"OWID_ASI", "", "Asia", "2020-10-27", 
  1.3349414*^7, 84773., 89195., 237559., 1380., 1455.429, 2877.123, 18.271, 
  19.224, 51.2, 0.297, 0.314, "", "", "", "", "", "", "", "", "", "", "", "", 
  "", "", "", "", "", "", "", "", "", "", "", "", "", "", "", "", 
  4.639847425*^9, "", "", "", "", "", "", "", "", "", "", "", "", "", ""}, 
 {"OWID_ASI", "", "Asia", "2020-10-28", 1.3442588*^7, 93174., 88442., 
  239051., 1492., 1438.857, 2897.205, 20.081, 19.061, 51.521, 0.322, 0.31, 
  "", "", "", "", "", "", "", "", "", "", "", "", "", "", "", "", "", "", "", 
  "", "", "", "", "", "", "", "", "", 4.639847425*^9, "", "", "", "", "", "", 
  "", "", "", "", "", "", "", ""}, {"OWID_ASI", "", "Asia", "2020-10-29", 
  1.3535791*^7, 93203., 87880.286, 240526., 1475., 1430.714, 2917.292, 
  20.088, 18.94, 51.839, 0.318, 0.308, "", "", "", "", "", "", "", "", "", 
  "", "", "", "", "", "", "", "", "", "", "", "", "", "", "", "", "", "", "", 
  4.639847425*^9, "", "", "", "", "", "", "", "", "", "", "", "", "", ""}, 
 {"OWID_ASI", "", "Asia", "2020-10-30", 1.3627793*^7, 92002., 87091.429, 
  241923., 1397., 1403.286, 2937.121, 19.829, 18.77, 52.14, 0.301, 0.302, "", 
  "", "", "", "", "", "", "", "", "", "", "", "", "", "", "", "", "", "", "", 
  "", "", "", "", "", "", "", "", 4.639847425*^9, "", "", "", "", "", "", "", 
  "", "", "", "", "", "", ""}, {"OWID_ASI", "", "Asia", "2020-10-31", 
  1.3714627*^7, 86834., 86822.286, 243328., 1405., 1404.286, 2955.836, 
  18.715, 18.712, 52.443, 0.303, 0.303, "", "", "", "", "", "", "", "", "", 
  "", "", "", "", "", "", "", "", "", "", "", "", "", "", "", "", "", "", "", 
  4.639847425*^9, "", "", "", "", "", "", "", "", "", "", "", "", "", ""}, 
 {"OWID_ASI", "", "Asia", "2020-11-01", 1.3802128*^7, 87501., 87161.714, 
  244761., 1433., 1423.857, 2974.694, 18.859, 18.785, 52.752, 0.309, 0.307, 
  "", "", "", "", "", "", "", "", "", "", "", "", "", "", "", "", "", "", "", 
  "", "", "", "", "", "", "", "", "", 4.639847425*^9, "", "", "", "", "", "", 
  "", "", "", "", "", "", "", ""}, {"OWID_ASI", "", "Asia", "2020-11-02", 
  1.388529*^7, 83162., 88664.143, 246233., 1472., 1436.286, 2992.618, 17.923, 
  19.109, 53.069, 0.317, 0.31, "", "", "", "", "", "", "", "", "", "", "", 
  "", "", "", "", "", "", "", "", "", "", "", "", "", "", "", "", "", 
  4.639847425*^9, "", "", "", "", "", "", "", "", "", "", "", "", "", ""}, 
 {"OWID_ASI", "", "Asia", "2020-11-03", 1.397828*^7, 92990., 89838., 247803., 
  1570., 1463.429, 3012.659, 20.042, 19.362, 53.408, 0.338, 0.315, "", "", 
  "", "", "", "", "", "", "", "", "", "", "", "", "", "", "", "", "", "", "", 
  "", "", "", "", "", "", "", 4.639847425*^9, "", "", "", "", "", "", "", "", 
  "", "", "", "", "", ""}, {"OWID_ASI", "", "Asia", "2020-11-04", 
  1.407551*^7, 97230., 90417.429, 249549., 1746., 1499.714, 3033.615, 20.955, 
  19.487, 53.784, 0.376, 0.323, "", "", "", "", "", "", "", "", "", "", "", 
  "", "", "", "", "", "", "", "", "", "", "", "", "", "", "", "", "", 
  4.639847425*^9, "", "", "", "", "", "", "", "", "", "", "", "", "", ""}, 
 {"OWID_ASI", "", "Asia", "2020-11-05", 1.4172042*^7, 96532., 90893., 
  251169., 1620., 1520.429, 3054.42, 20.805, 19.59, 54.133, 0.349, 0.328, "", 
  "", "", "", "", "", "", "", "", "", "", "", "", "", "", "", "", "", "", "", 
  "", "", "", "", "", "", "", "", 4.639847425*^9, "", "", "", "", "", "", "", 
  "", "", "", "", "", "", ""}, {"OWID_ASI", "", "Asia", "2020-11-06", 
  1.4273605*^7, 101563., 92258.857, 252757., 1588., 1547.714, 3076.309, 
  21.889, 19.884, 54.475, 0.342, 0.334, "", "", "", "", "", "", "", "", "", 
  "", "", "", "", "", "", "", "", "", "", "", "", "", "", "", "", "", "", "", 
  4.639847425*^9, "", "", "", "", "", "", "", "", "", "", "", "", "", ""}, 
 {"OWID_ASI", "", "Asia", "2020-11-07", 1.4367339*^7, 93734., 93244.571, 
  254234., 1477., 1558., 3096.511, 20.202, 20.096, 54.794, 0.318, 0.336, "", 
  "", "", "", "", "", "", "", "", "", "", "", "", "", "", "", "", "", "", "", 
  "", "", "", "", "", "", "", "", 4.639847425*^9, "", "", "", "", "", "", "", 
  "", "", "", "", "", "", ""}, {"OWID_ASI", "", "Asia", "2020-11-08", 
  1.4462146*^7, 94807., 94288.286, 255725., 1491., 1566.286, 3116.944, 
  20.433, 20.321, 55.115, 0.321, 0.338, "", "", "", "", "", "", "", "", "", 
  "", "", "", "", "", "", "", "", "", "", "", "", "", "", "", "", "", "", "", 
  4.639847425*^9, "", "", "", "", "", "", "", "", "", "", "", "", "", ""}, 
 {"OWID_ASI", "", "Asia", "2020-11-09", 1.4547743*^7, 85597., 94636.143, 
  257261., 1536., 1575.429, 3135.393, 18.448, 20.396, 55.446, 0.331, 0.34, 
  "", "", "", "", "", "", "", "", "", "", "", "", "", "", "", "", "", "", "", 
  "", "", "", "", "", "", "", "", "", 4.639847425*^9, "", "", "", "", "", "", 
  "", "", "", "", "", "", "", ""}, {"OWID_ASI", "", "Asia", "2020-11-10", 
  1.4643208*^7, 95465., 94989.714, 258800., 1539., 1571., 3155.968, 20.575, 
  20.473, 55.778, 0.332, 0.339, "", "", "", "", "", "", "", "", "", "", "", 
  "", "", "", "", "", "", "", "", "", "", "", "", "", "", "", "", "", 
  4.639847425*^9, "", "", "", "", "", "", "", "", "", "", "", "", "", ""}, 
 {"OWID_ASI", "", "Asia", "2020-11-11", 1.4744105*^7, 100897., 95513.571, 
  260419., 1619., 1552.857, 3177.713, 21.746, 20.585, 56.127, 0.349, 0.335, 
  "", "", "", "", "", "", "", "", "", "", "", "", "", "", "", "", "", "", "", 
  "", "", "", "", "", "", "", "", "", 4.639847425*^9, "", "", "", "", "", "", 
  "", "", "", "", "", "", "", ""}, {"OWID_ASI", "", "Asia", "2020-11-12", 
  1.4843265*^7, 99160., 95889., 262060., 1641., 1555.857, 3199.085, 21.371, 
  20.666, 56.48, 0.354, 0.335, "", "", "", "", "", "", "", "", "", "", "", 
  "", "", "", "", "", "", "", "", "", "", "", "", "", "", "", "", "", 
  4.639847425*^9, "", "", "", "", "", "", "", "", "", "", "", "", "", ""}, 
 {"OWID_ASI", "", "Asia", "2020-11-13", 1.494274*^7, 99475., 95590.714, 
  263646., 1586., 1555.571, 3220.524, 21.439, 20.602, 56.822, 0.342, 0.335, 
  "", "", "", "", "", "", "", "", "", "", "", "", "", "", "", "", "", "", "", 
  "", "", "", "", "", "", "", "", "", 4.639847425*^9, "", "", "", "", "", "", 
  "", "", "", "", "", "", "", ""}, {"OWID_ASI", "", "Asia", "2020-11-14", 
  1.5036813*^7, 94073., 95639.143, 265158., 1512., 1560.571, 3240.799, 
  20.275, 20.613, 57.148, 0.326, 0.336, "", "", "", "", "", "", "", "", "", 
  "", "", "", "", "", "", "", "", "", "", "", "", "", "", "", "", "", "", "", 
  4.639847425*^9, "", "", "", "", "", "", "", "", "", "", "", "", "", ""}, 
 {"OWID_ASI", "", "Asia", "2020-11-15", 1.5118723*^7, 81910., 93796.714, 
  266621., 1463., 1556.571, 3258.453, 17.654, 20.215, 57.463, 0.315, 0.335, 
  "", "", "", "", "", "", "", "", "", "", "", "", "", "", "", "", "", "", "", 
  "", "", "", "", "", "", "", "", "", 4.639847425*^9, "", "", "", "", "", "", 
  "", "", "", "", "", "", "", ""}, {"OWID_ASI", "", "Asia", "2020-11-16", 
  1.5199438*^7, 80715., 93099.286, 268119., 1498., 1551.143, 3275.849, 
  17.396, 20.065, 57.786, 0.323, 0.334, "", "", "", "", "", "", "", "", "", 
  "", "", "", "", "", "", "", "", "", "", "", "", "", "", "", "", "", "", "", 
  4.639847425*^9, "", "", "", "", "", "", "", "", "", "", "", "", "", ""}, 
 {"OWID_ASI", "", "Asia", "2020-11-17", 1.5293741*^7, 94303., 92933.286, 
  269710., 1591., 1558.571, 3296.173, 20.325, 20.029, 58.129, 0.343, 0.336, 
  "", "", "", "", "", "", "", "", "", "", "", "", "", "", "", "", "", "", "", 
  "", "", "", "", "", "", "", "", "", 4.639847425*^9, "", "", "", "", "", "", 
  "", "", "", "", "", "", "", ""}, {"OWID_ASI", "", "Asia", "2020-11-18", 
  1.540053*^7, 106789., 93775., 271522., 1812., 1586.143, 3319.189, 23.016, 
  20.211, 58.52, 0.391, 0.342, "", "", "", "", "", "", "", "", "", "", "", 
  "", "", "", "", "", "", "", "", "", "", "", "", "", "", "", "", "", 
  4.639847425*^9, "", "", "", "", "", "", "", "", "", "", "", "", "", ""}, 
 {"OWID_ASI", "", "Asia", "2020-11-19", 1.5507529*^7, 106999., 94894.857, 
  273546., 2024., 1640.857, 3342.25, 23.061, 20.452, 58.956, 0.436, 0.354, 
  "", "", "", "", "", "", "", "", "", "", "", "", "", "", "", "", "", "", "", 
  "", "", "", "", "", "", "", "", "", 4.639847425*^9, "", "", "", "", "", "", 
  "", "", "", "", "", "", "", ""}, {"OWID_ASI", "", "Asia", "2020-11-20", 
  1.5615974*^7, 108445., 96176.286, 275239., 1693., 1656.143, 3365.622, 
  23.373, 20.728, 59.321, 0.365, 0.357, "", "", "", "", "", "", "", "", "", 
  "", "", "", "", "", "", "", "", "", "", "", "", "", "", "", "", "", "", "", 
  4.639847425*^9, "", "", "", "", "", "", "", "", "", "", "", "", "", ""}, 
 {"OWID_ASI", "", "Asia", "2020-11-21", 1.5719591*^7, 103617., 97539.714, 
  276860., 1621., 1671.714, 3387.954, 22.332, 21.022, 59.67, 0.349, 0.36, "", 
  "", "", "", "", "", "", "", "", "", "", "", "", "", "", "", "", "", "", "", 
  "", "", "", "", "", "", "", "", 4.639847425*^9, "", "", "", "", "", "", "", 
  "", "", "", "", "", "", ""}, {"OWID_ASI", "", "Asia", "2020-11-22", 
  1.5824589*^7, 104998., 100838., 278560., 1700., 1705.571, 3410.584, 22.63, 
  21.733, 60.036, 0.366, 0.368, "", "", "", "", "", "", "", "", "", "", "", 
  "", "", "", "", "", "", "", "", "", "", "", "", "", "", "", "", "", 
  4.639847425*^9, "", "", "", "", "", "", "", "", "", "", "", "", "", ""}, 
 {"OWID_ASI", "", "Asia", "2020-11-23", 1.5921446*^7, 96857., 103144., 
  280214., 1654., 1727.857, 3431.459, 20.875, 22.23, 60.393, 0.356, 0.372, 
  "", "", "", "", "", "", "", "", "", "", "", "", "", "", "", "", "", "", "", 
  "", "", "", "", "", "", "", "", "", 4.639847425*^9, "", "", "", "", "", "", 
  "", "", "", "", "", "", "", ""}, {"OWID_ASI", "", "Asia", "2020-11-24", 
  1.6028724*^7, 107278., 104997.571, 281922., 1708., 1744.571, 3454.58, 
  23.121, 22.63, 60.761, 0.368, 0.376, "", "", "", "", "", "", "", "", "", 
  "", "", "", "", "", "", "", "", "", "", "", "", "", "", "", "", "", "", "", 
  4.639847425*^9, "", "", "", "", "", "", "", "", "", "", "", "", "", ""}, 
 {"OWID_ASI", "", "Asia", "2020-11-25", 1.6138369*^7, 109645., 105405.571, 
  283737., 1815., 1745., 3478.211, 23.631, 22.717, 61.152, 0.391, 0.376, "", 
  "", "", "", "", "", "", "", "", "", "", "", "", "", "", "", "", "", "", "", 
  "", "", "", "", "", "", "", "", 4.639847425*^9, "", "", "", "", "", "", "", 
  "", "", "", "", "", "", ""}, {"OWID_ASI", "", "Asia", "2020-11-26", 
  1.627681*^7, 138441., 109897.286, 285505., 1768., 1708.429, 3508.049, 
  29.837, 23.686, 61.533, 0.381, 0.368, "", "", "", "", "", "", "", "", "", 
  "", "", "", "", "", "", "", "", "", "", "", "", "", "", "", "", "", "", "", 
  4.639847425*^9, "", "", "", "", "", "", "", "", "", "", "", "", "", ""}, 
 {"OWID_ASI", "", "Asia", "2020-11-27", 1.6422866*^7, 146056., 115270.286, 
  287163., 1658., 1703.429, 3539.527, 31.479, 24.844, 61.891, 0.357, 0.367, 
  "", "", "", "", "", "", "", "", "", "", "", "", "", "", "", "", "", "", "", 
  "", "", "", "", "", "", "", "", "", 4.639847425*^9, "", "", "", "", "", "", 
  "", "", "", "", "", "", "", ""}, {"OWID_ASI", "", "Asia", "2020-11-28", 
  1.6550444*^7, 127578., 118693.286, 288841., 1678., 1711.571, 3567.023, 
  27.496, 25.581, 62.252, 0.362, 0.369, "", "", "", "", "", "", "", "", "", 
  "", "", "", "", "", "", "", "", "", "", "", "", "", "", "", "", "", "", "", 
  4.639847425*^9, "", "", "", "", "", "", "", "", "", "", "", "", "", ""}, 
 {"OWID_ASI", "", "Asia", "2020-11-29", 1.6675866*^7, 125422., 121611., 
  290523., 1682., 1709., 3594.055, 27.031, 26.21, 62.615, 0.363, 0.368, "", 
  "", "", "", "", "", "", "", "", "", "", "", "", "", "", "", "", "", "", "", 
  "", "", "", "", "", "", "", "", 4.639847425*^9, "", "", "", "", "", "", "", 
  "", "", "", "", "", "", ""}, {"OWID_ASI", "", "Asia", "2020-11-30", 
  1.6791288*^7, 115422., 124263.143, 292161., 1638., 1706.714, 3618.931, 
  24.876, 26.782, 62.968, 0.353, 0.368, "", "", "", "", "", "", "", "", "", 
  "", "", "", "", "", "", "", "", "", "", "", "", "", "", "", "", "", "", "", 
  4.639847425*^9, "", "", "", "", "", "", "", "", "", "", "", "", "", ""}, 
 {"OWID_ASI", "", "Asia", "2020-12-01", 1.6914109*^7, 122821., 126483.571, 
  293898., 1737., 1710.857, 3645.402, 26.471, 27.26, 63.342, 0.374, 0.369, 
  "", "", "", "", "", "", "", "", "", "", "", "", "", "", "", "", "", "", "", 
  "", "", "", "", "", "", "", "", "", 4.639847425*^9, "", "", "", "", "", "", 
  "", "", "", "", "", "", "", ""}, {"OWID_ASI", "", "Asia", "2020-12-02", 
  1.70413*^7, 127191., 128990.143, 295552., 1654., 1687.857, 3672.815, 
  27.413, 27.801, 63.699, 0.356, 0.364, "", "", "", "", "", "", "", "", "", 
  "", "", "", "", "", "", "", "", "", "", "", "", "", "", "", "", "", "", "", 
  4.639847425*^9, "", "", "", "", "", "", "", "", "", "", "", "", "", ""}, 
 {"OWID_ASI", "", "Asia", "2020-12-03", 1.7172492*^7, 131192., 127954.571, 
  297263., 1711., 1679.714, 3701.09, 28.275, 27.577, 64.067, 0.369, 0.362, 
  "", "", "", "", "", "", "", "", "", "", "", "", "", "", "", "", "", "", "", 
  "", "", "", "", "", "", "", "", "", 4.639847425*^9, "", "", "", "", "", "", 
  "", "", "", "", "", "", "", ""}, {"OWID_ASI", "", "Asia", "2020-12-04", 
  1.7298744*^7, 126252., 125125.429, 298930., 1667., 1681., 3728.3, 27.21, 
  26.968, 64.427, 0.359, 0.362, "", "", "", "", "", "", "", "", "", "", "", 
  "", "", "", "", "", "", "", "", "", "", "", "", "", "", "", "", "", 
  4.639847425*^9, "", "", "", "", "", "", "", "", "", "", "", "", "", ""}, 
 {"OWID_ASI", "", "Asia", "2020-12-05", 1.7422193*^7, 123449., 124535.571, 
  300481., 1551., 1662.857, 3754.906, 26.606, 26.84, 64.761, 0.334, 0.358, 
  "", "", "", "", "", "", "", "", "", "", "", "", "", "", "", "", "", "", "", 
  "", "", "", "", "", "", "", "", "", 4.639847425*^9, "", "", "", "", "", "", 
  "", "", "", "", "", "", "", ""}, {"OWID_ASI", "", "Asia", "2020-12-06", 
  1.7541832*^7, 119639., 123709.429, 301950., 1469., 1632.429, 3780.692, 
  25.785, 26.662, 65.078, 0.317, 0.352, "", "", "", "", "", "", "", "", "", 
  "", "", "", "", "", "", "", "", "", "", "", "", "", "", "", "", "", "", "", 
  4.639847425*^9, "", "", "", "", "", "", "", "", "", "", "", "", "", ""}, 
 {"OWID_ASI", "", "Asia", "2020-12-07", 1.7650202*^7, 108370., 122702., 
  303470., 1520., 1615.571, 3804.048, 23.356, 26.445, 65.405, 0.328, 0.348, 
  "", "", "", "", "", "", "", "", "", "", "", "", "", "", "", "", "", "", "", 
  "", "", "", "", "", "", "", "", "", 4.639847425*^9, "", "", "", "", "", "", 
  "", "", "", "", "", "", "", ""}, {"OWID_ASI", "", "Asia", "2020-12-08", 
  1.7768584*^7, 118382., 122067.857, 305119., 1649., 1603., 3829.562, 25.514, 
  26.309, 65.761, 0.355, 0.345, "", "", "", "", "", "", "", "", "", "", "", 
  "", "", "", "", "", "", "", "", "", "", "", "", "", "", "", "", "", 
  4.639847425*^9, "", "", "", "", "", "", "", "", "", "", "", "", "", ""}, 
 {"OWID_ASI", "", "Asia", "2020-12-09", 1.7886799*^7, 118215., 120785.571, 
  306670., 1551., 1588.286, 3855.04, 25.478, 26.032, 66.095, 0.334, 0.342, 
  "", "", "", "", "", "", "", "", "", "", "", "", "", "", "", "", "", "", "", 
  "", "", "", "", "", "", "", "", "", 4.639847425*^9, "", "", "", "", "", "", 
  "", "", "", "", "", "", "", ""}, {"OWID_ASI", "", "Asia", "2020-12-10", 
  1.8795343*^7, 85319., 114232.286, 308220., 1550., 1565.286, 4050.854, 
  18.388, 24.62, 66.429, 0.334, 0.337, "", "", "", "", "", "", "", "", "", 
  "", "", "", "", "", "", "", "", "", "", "", "", "", "", "", "", "", "", "", 
  4.639847425*^9, "", "", "", "", "", "", "", "", "", "", "", "", "", ""}, 
 {"OWID_ASI", "", "Asia", "2020-12-11", 1.8909807*^7, 114464., 112548.286, 
  309745., 1525., 1545., 4075.523, 24.67, 24.257, 66.758, 0.329, 0.333, "", 
  "", "", "", "", "", "", "", "", "", "", "", "", "", "", "", "", "", "", "", 
  "", "", "", "", "", "", "", "", 4.639847425*^9, "", "", "", "", "", "", "", 
  "", "", "", "", "", "", ""}, {"OWID_ASI", "", "Asia", "2020-12-12", 
  1.9019727*^7, 109920., 110615.571, 311191., 1446., 1530., 4099.214, 23.69, 
  23.84, 67.069, 0.312, 0.33, "", "", "", "", "", "", "", "", "", "", "", "", 
  "", "", "", "", "", "", "", "", "", "", "", "", "", "", "", "", 
  4.639847425*^9, "", "", "", "", "", "", "", "", "", "", "", "", "", ""}, 
 {"OWID_ASI", "", "Asia", "2020-12-13", 1.9119184*^7, 99457., 107732.429, 
  312545., 1354., 1513.571, 4120.649, 21.435, 23.219, 67.361, 0.292, 0.326, 
  "", "", "", "", "", "", "", "", "", "", "", "", "", "", "", "", "", "", "", 
  "", "", "", "", "", "", "", "", "", 4.639847425*^9, "", "", "", "", "", "", 
  "", "", "", "", "", "", "", ""}, {"OWID_ASI", "", "Asia", "2020-12-14", 
  1.9213485*^7, 94301., 105722.571, 314009., 1464., 1505.571, 4140.973, 
  20.324, 22.786, 67.677, 0.316, 0.324, "", "", "", "", "", "", "", "", "", 
  "", "", "", "", "", "", "", "", "", "", "", "", "", "", "", "", "", "", "", 
  4.639847425*^9, "", "", "", "", "", "", "", "", "", "", "", "", "", ""}, 
 {"OWID_ASI", "", "Asia", "2020-12-15", 1.932102*^7, 107535., 104173., 
  315638., 1629., 1502.714, 4164.15, 23.176, 22.452, 68.028, 0.351, 0.324, 
  "", "", "", "", "", "", "", "", "", "", "", "", "", "", "", "", "", "", 
  1.5*^6, 0., "", "", "", 0.03, 0., "", "", "", 4.639847425*^9, "", "", "", 
  "", "", "", "", "", "", "", "", "", "", ""}, 
 {"OWID_ASI", "", "Asia", "2020-12-16", 1.9427655*^7, 106635., 102518.714, 
  317083., 1445., 1487.571, 4187.132, 22.982, 22.095, 68.339, 0.311, 0.321, 
  "", "", "", "", "", "", "", "", "", "", "", "", "", "", "", "", "", "", "", 
  "", "", "", 15., "", "", "", 0., "", 4.639847425*^9, "", "", "", "", "", 
  "", "", "", "", "", "", "", "", ""}, {"OWID_ASI", "", "Asia", "2020-12-17", 
  1.9529524*^7, 101869., 104883., 318499., 1416., 1468.429, 4209.088, 21.955, 
  22.605, 68.644, 0.305, 0.316, "", "", "", "", "", "", "", "", "", "", "", 
  "", "", "", "", "", "", "", "", "", "", "", 15., "", "", "", 0., "", 
  4.639847425*^9, "", "", "", "", "", "", "", "", "", "", "", "", "", ""}, 
 {"OWID_ASI", "", "Asia", "2020-12-18", 1.9629928*^7, 100404., 102874.429, 
  319870., 1371., 1446.429, 4230.727, 21.64, 22.172, 68.94, 0.295, 0.312, "", 
  "", "", "", "", "", "", "", "", "", "", "", "", "", "", "", "", "", "", "", 
  "", "", 15., "", "", "", 0., "", 4.639847425*^9, "", "", "", "", "", "", 
  "", "", "", "", "", "", "", ""}, {"OWID_ASI", "", "Asia", "2020-12-19", 
  1.9725995*^7, 96067., 100895.429, 321266., 1396., 1439.286, 4251.432, 
  20.705, 21.745, 69.241, 0.301, 0.31, "", "", "", "", "", "", "", "", "", 
  "", "", "", "", "", "", "", "", "", 1.50006*^6, 60., "", "", 15., 0.03, 0., 
  "", 0., "", 4.639847425*^9, "", "", "", "", "", "", "", "", "", "", "", "", 
  "", ""}, {"OWID_ASI", "", "Asia", "2020-12-20", 1.9813303*^7, 87308., 
  99159.857, 322720., 1454., 1453.571, 4270.249, 18.817, 21.371, 69.554, 
  0.313, 0.313, "", "", "", "", "", "", "", "", "", "", "", "", "", "", "", 
  "", "", "", 1.507419*^6, 7419., "", 7359., 1484., 0.03, 0., "", 0., "", 
  4.639847425*^9, "", "", "", "", "", "", "", "", "", "", "", "", "", ""}, 
 {"OWID_ASI", "", "Asia", "2020-12-21", 1.9892811*^7, 79508., 97046.571, 
  324165., 1445., 1450.857, 4287.385, 17.136, 20.916, 69.865, 0.311, 0.313, 
  "", "", "", "", "", "", "", "", "", "", "", "", "", "", "", "", "", "", 
  1.532303*^6, 32303., "", 24884., 5384., 0.03, 0., "", 1., "", 
  4.639847425*^9, "", "", "", "", "", "", "", "", "", "", "", "", "", ""}, 
 {"OWID_ASI", "", "Asia", "2020-12-22", 1.9982296*^7, 89485., 94468., 
  325659., 1494., 1431.571, 4306.671, 19.286, 20.36, 70.187, 0.322, 0.309, 
  "", "", "", "", "", "", "", "", "", "", "", "", "", "", "", "", "", "", 
  1.576915*^6, 76915., "", 44612., 10988., 0.03, 0., "", 2., "", 
  4.639847425*^9, "", "", "", "", "", "", "", "", "", "", "", "", "", ""}, 
 {"OWID_ASI", "", "Asia", "2020-12-23", 2.0072388*^7, 90092., 92104.714, 
  327082., 1423., 1428.429, 4326.088, 19.417, 19.851, 70.494, 0.307, 0.308, 
  "", "", "", "", "", "", "", "", "", "", "", "", "", "", "", "", "", "", 
  1.678713*^6, 178713., "", 101798., 25528., 0.04, 0., "", 6., "", 
  4.639847425*^9, "", "", "", "", "", "", "", "", "", "", "", "", "", ""}, 
 {"OWID_ASI", "", "Asia", "2020-12-24", 2.0161058*^7, 88670., 90219.143, 
  328432., 1350., 1419., 4345.198, 19.111, 19.444, 70.785, 0.291, 0.306, "", 
  "", "", "", "", "", "", "", "", "", "", "", "", "", "", "", "", "", 
  1.763145*^6, 263145., "", 84432., 37588., 0.04, 0.01, "", 8., "", 
  4.639847425*^9, "", "", "", "", "", "", "", "", "", "", "", "", "", ""}, 
 {"OWID_ASI", "", "Asia", "2020-12-25", 2.0247038*^7, 85980., 88158.571, 
  329746., 1314., 1410.857, 4363.729, 18.531, 19., 71.068, 0.283, 0.304, "", 
  "", "", "", "", "", "", "", "", "", "", "", "", "", "", "", "", "", 
  1.802066*^6, 302066., "", 38921., 43146., 0.04, 0.01, "", 9., "", 
  4.639847425*^9, "", "", "", "", "", "", "", "", "", "", "", "", "", ""}, 
 {"OWID_ASI", "", "Asia", "2020-12-26", 2.0322833*^7, 75795., 85262.571, 
  330967., 1221., 1385.857, 4380.065, 16.336, 18.376, 71.331, 0.263, 0.299, 
  "", "", "", "", "", "", "", "", "", "", "", "", "", "", "", "", "", "", 
  1.835652*^6, 335652., "", 33586., 47942., 0.04, 0.01, "", 10., "", 
  4.639847425*^9, "", "", "", "", "", "", "", "", "", "", "", "", "", ""}, 
 {"OWID_ASI", "", "Asia", "2020-12-27", 2.0394455*^7, 71622., 83021.714, 
  332296., 1329., 1368., 4395.501, 15.436, 17.893, 71.618, 0.286, 0.295, "", 
  "", "", "", "", "", "", "", "", "", "", "", "", "", "", "", "", "", 
  1.942075*^6, 442075., "", 106423., 62094., 0.04, 0.01, "", 13., "", 
  4.639847425*^9, "", "", "", "", "", "", "", "", "", "", "", "", "", ""}, 
 {"OWID_ASI", "", "Asia", "2020-12-28", 2.0464476*^7, 70021., 81666.429, 
  333601., 1305., 1348., 4410.592, 15.091, 17.601, 71.899, 0.281, 0.291, "", 
  "", "", "", "", "", "", "", "", "", "", "", "", "", "", "", "", "", 
  2.08249*^6, 579990., "", 140415., 78598., 0.04, 0.01, "", 17., "", 
  4.639847425*^9, "", "", "", "", "", "", "", "", "", "", "", "", "", ""}, 
 {"OWID_ASI", "", "Asia", "2020-12-29", 2.0546217*^7, 81741., 80560.143, 
  335040., 1439., 1340.143, 4428.21, 17.617, 17.363, 72.209, 0.31, 0.289, "", 
  "", "", "", "", "", "", "", "", "", "", "", "", "", "", "", "", "", 
  2.241101*^6, 738601., "", 158611., 94884., 0.05, 0.02, "", 20., "", 
  4.639847425*^9, "", "", "", "", "", "", "", "", "", "", "", "", "", ""}, 
 {"OWID_ASI", "", "Asia", "2020-12-30", 2.0629762*^7, 83545., 79624.857, 
  336440., 1400., 1336.857, 4446.216, 18.006, 17.161, 72.511, 0.302, 0.288, 
  "", "", "", "", "", "", "", "", "", "", "", "", "", "", "", "", "", "", 
  2.396771*^6, 894271., "", 155670., 102580., 0.05, 0.02, "", 22., "", 
  4.639847425*^9, "", "", "", "", "", "", "", "", "", "", "", "", "", ""}, 
 {"OWID_ASI", "", "Asia", "2020-12-31", 2.0695037*^7, 65275., 76282.714, 
  337412., 972., 1282.857, 4460.284, 14.068, 16.441, 72.72, 0.209, 0.276, "", 
  "", "", "", "", "", "", "", "", "", "", "", "", "", "", "", "", "", 
  5.557737*^6, 1.055237*^6, "", 3.160966*^6, 542085., 0.12, 0.02, "", 117., 
  "", 4.639847425*^9, "", "", "", "", "", "", "", "", "", "", "", "", "", 
  ""}, {"OWID_ASI", "", "Asia", "2021-01-01", 2.0771126*^7, 76089., 
  74869.714, 338759., 1347., 1287.571, 4476.683, 16.399, 16.136, 73.011, 
  0.29, 0.278, "", "", "", "", "", "", "", "", "", "", "", "", "", "", "", 
  "", "", "", 5.629678*^6, 1.127178*^6, "", 71941., 546802., 0.12, 0.02, "", 
  118., "", 4.639847425*^9, "", "", "", "", "", "", "", "", "", "", "", "", 
  "", ""}, {"OWID_ASI", "", "Asia", "2021-01-02", 2.0860993*^7, 89867., 
  76880., 340111., 1352., 1306.286, 4496.052, 19.369, 16.57, 73.302, 0.291, 
  0.282, "", "", "", "", "", "", "", "", "", "", "", "", "", "", "", "", "", 
  "", 5.702759*^6, 1.200259*^6, "", 73081., 552444., 0.12, 0.03, "", 119., 
  "", 4.639847425*^9, "", "", "", "", "", "", "", "", "", "", "", "", "", 
  ""}, {"OWID_ASI", "", "Asia", "2021-01-03", 2.0930526*^7, 69533., 
  76581.571, 341172., 1061., 1268., 4511.038, 14.986, 16.505, 73.531, 0.229, 
  0.273, "", "", "", "", "", "", "", "", "", "", "", "", "", "", "", "", "", 
  "", 5.85434*^6, 1.35184*^6, "", 151581., 558895., 0.13, 0.03, "", 120., "", 
  4.639847425*^9, "", "", "", "", "", "", "", "", "", "", "", "", "", ""}, 
 {"OWID_ASI", "", "Asia", "2021-01-04", 2.100398*^7, 73454., 77072., 342282., 
  1110., 1240.143, 4526.869, 15.831, 16.611, 73.77, 0.239, 0.267, "", "", "", 
  "", "", "", "", "", "", "", "", "", "", "", "", "", "", "", 6.008998*^6, 
  1.506497*^6, 1., 154658., 560930., 0.13, 0.03, 0., 121., "", 
  4.639847425*^9, "", "", "", "", "", "", "", "", "", "", "", "", "", ""}, 
 {"OWID_ASI", "", "Asia", "2021-01-05", 2.1086462*^7, 82482., 77177.857, 
  343508., 1226., 1209.714, 4544.646, 17.777, 16.634, 74.034, 0.264, 0.261, 
  "", "", "", "", "", "", "", "", "", "", "", "", "", "", "", "", "", "", 
  6.964449*^6, 1.635647*^6, 1., 955451., 674764., 0.15, 0.04, 0., 145., "", 
  4.639847425*^9, "", "", "", "", "", "", "", "", "", "", "", "", "", ""}, 
 {"OWID_ASI", "", "Asia", "2021-01-06", 2.1173939*^7, 87477., 77739.571, 
  344578., 1070., 1162.571, 4563.499, 18.853, 16.755, 74.265, 0.231, 0.251, 
  "", "", "", "", "", "", "", "", "", "", "", "", "", "", "", "", "", "", 
  7.211214*^6, 1.74455*^6, 1., 246765., 687778., 0.16, 0.04, 0., 148., "", 
  4.639847425*^9, "", "", "", "", "", "", "", "", "", "", "", "", "", ""}, 
 {"OWID_ASI", "", "Asia", "2021-01-07", 2.1261559*^7, 87620., 80931.714, 
  345720., 1142., 1186.857, 4582.383, 18.884, 17.443, 74.511, 0.246, 0.256, 
  "", "", "", "", "", "", "", "", "", "", "", "", "", "", "", "", "", "", 
  7.3931*^6, 1.865037*^6, 4., 181886., 262195., 0.16, 0.04, 0., 57., "", 
  4.639847425*^9, "", "", "", "", "", "", "", "", "", "", "", "", "", ""}, 
 {"OWID_ASI", "", "Asia", "2021-01-08", 2.132899*^7, 67431., 79694.857, 
  346673., 953., 1130.571, 4596.916, 14.533, 17.176, 74.716, 0.205, 0.244, 
  "", "", "", "", "", "", "", "", "", "", "", "", "", "", "", "", "", "", 
  7.519376*^6, 1.937451*^6, 7., 126276., 269957., 0.16, 0.04, 0., 58., "", 
  4.639847425*^9, "", "", "", "", "", "", "", "", "", "", "", "", "", ""}, 
 {"OWID_ASI", "", "Asia", "2021-01-09", 2.1433951*^7, 104961., 81851.143, 
  347978., 1305., 1123.857, 4619.538, 22.622, 17.641, 74.998, 0.281, 0.242, 
  "", "", "", "", "", "", "", "", "", "", "", "", "", "", "", "", "", "", 
  1.218903*^7, 1.987814*^6, 29., 4.669654*^6, 926610., 0.26, 0.04, 0., 200., 
  "", 4.639847425*^9, "", "", "", "", "", "", "", "", "", "", "", "", "", 
  ""}, {"OWID_ASI", "", "Asia", "2021-01-10", 2.1510429*^7, 76478., 
  82843.286, 348911., 933., 1105.571, 4636.021, 16.483, 17.855, 75.199, 
  0.201, 0.238, "", "", "", "", "", "", "", "", "", "", "", "", "", "", "", 
  "", "", "", 1.2304746*^7, 2.867905*^6, 256003., 115716., 921487., 0.27, 
  0.06, 0.01, 199., "", 4.639847425*^9, "", "", "", "", "", "", "", "", "", 
  "", "", "", "", ""}, {"OWID_ASI", "", "Asia", "2021-01-11", 2.1584805*^7, 
  74376., 82975., 349908., 997., 1089.429, 4652.051, 16.03, 17.883, 75.414, 
  0.215, 0.235, "", "", "", "", "", "", "", "", "", "", "", "", "", "", "", 
  "", "", "", 1.2434807*^7, 2.898048*^6, 275238., 130061., 917973., 0.27, 
  0.06, 0.01, 198., "", 4.639847425*^9, "", "", "", "", "", "", "", "", "", 
  "", "", "", "", ""}, {"OWID_ASI", "", "Asia", "2021-01-12", 2.1666786*^7, 
  81981., 82903.429, 351326., 1418., 1116.857, 4669.72, 17.669, 17.868, 
  75.719, 0.306, 0.241, "", "", "", "", "", "", "", "", "", "", "", "", "", 
  "", "", "", "", "", 1.2613089*^7, 2.932294*^6, 310873., 178282., 806949., 
  0.27, 0.06, 0.01, 174., "", 4.639847425*^9, "", "", "", "", "", "", "", "", 
  "", "", "", "", "", ""}, {"OWID_ASI", "", "Asia", "2021-01-13", 
  2.1753727*^7, 86941., 82826.857, 352652., 1326., 1153.429, 4688.457, 
  18.738, 17.851, 76.005, 0.286, 0.249, "", "", "", "", "", "", "", "", "", 
  "", "", "", "", "", "", "", "", "", 1.3842841*^7, 2.989891*^6, 367687., 
  1.229752*^6, 947375., 0.3, 0.06, 0.01, 204., "", 4.639847425*^9, "", "", 
  "", "", "", "", "", "", "", "", "", "", "", ""}, 
 {"OWID_ASI", "", "Asia", "2021-01-14", 2.1840283*^7, 86556., 82674.857, 
  353823., 1171., 1157.571, 4707.112, 18.655, 17.818, 76.257, 0.252, 0.249, 
  "", "", "", "", "", "", "", "", "", "", "", "", "", "", "", "", "", "", 
  1.438205*^7, 3.05585*^6, 436435., 539209., 998421., 0.31, 0.07, 0.01, 215., 
  "", 4.639847425*^9, "", "", "", "", "", "", "", "", "", "", "", "", "", 
  ""}, {"OWID_ASI", "", "Asia", "2021-01-15", 2.1922871*^7, 82588., 
  84840.143, 355027., 1204., 1193.429, 4724.912, 17.8, 18.285, 76.517, 0.259, 
  0.257, "", "", "", "", "", "", "", "", "", "", "", "", "", "", "", "", "", 
  "", 1.4923897*^7, 3.099715*^6, 472316., 541847., 1.057789*^6, 0.32, 0.07, 
  0.01, 228., "", 4.639847425*^9, "", "", "", "", "", "", "", "", "", "", "", 
  "", "", ""}, {"OWID_ASI", "", "Asia", "2021-01-16", 2.2008604*^7, 85733., 
  82093.286, 356139., 1112., 1165.857, 4743.39, 18.478, 17.693, 76.757, 0.24, 
  0.251, "", "", "", "", "", "", "", "", "", "", "", "", "", "", "", "", "", 
  "", 1.548037*^7, 3.335169*^6, 498293., 556473., 470191., 0.33, 0.07, 0.01, 
  101., "", 4.639847425*^9, "", "", "", "", "", "", "", "", "", "", "", "", 
  "", ""}, {"OWID_ASI", "", "Asia", "2021-01-17", 2.2083784*^7, 75180., 
  81907.857, 357117., 978., 1172.286, 4759.593, 16.203, 17.653, 76.967, 
  0.211, 0.253, "", "", "", "", "", "", "", "", "", "", "", "", "", "", "", 
  "", "", "", 1.5781259*^7, 3.440939*^6, 583416., 300889., 496645., 0.34, 
  0.07, 0.01, 107., "", 4.639847425*^9, "", "", "", "", "", "", "", "", "", 
  "", "", "", "", ""}, {"OWID_ASI", "", "Asia", "2021-01-18", 2.2148336*^7, 
  64552., 80504.429, 358189., 1072., 1183., 4773.505, 13.913, 17.351, 77.198, 
  0.231, 0.255, "", "", "", "", "", "", "", "", "", "", "", "", "", "", "", 
  "", "", "", 1.6416743*^7, 3.741476*^6, 704927., 635484., 568848., 0.35, 
  0.08, 0.02, 123., "", 4.639847425*^9, "", "", "", "", "", "", "", "", "", 
  "", "", "", "", ""}, {"OWID_ASI", "", "Asia", "2021-01-19", 2.2223088*^7, 
  74752., 79471.714, 359418., 1229., 1156., 4789.616, 16.111, 17.128, 77.463, 
  0.265, 0.249, "", "", "", "", "", "", "", "", "", "", "", "", "", "", "", 
  "", "", "", 1.7065945*^7, 4.035601*^6, 843732., 649202., 636122., 0.37, 
  0.09, 0.02, 137., "", 4.639847425*^9, "", "", "", "", "", "", "", "", "", 
  "", "", "", "", ""}, {"OWID_ASI", "", "Asia", "2021-01-20", 2.2304822*^7, 
  81734., 78727.857, 360662., 1244., 1144.286, 4807.232, 17.616, 16.968, 
  77.731, 0.268, 0.247, "", "", "", "", "", "", "", "", "", "", "", "", "", 
  "", "", "", "", "", 2.2616645*^7, 4.244312*^6, 988614., 5.5507*^6, 
  1.253401*^6, 0.49, 0.09, 0.02, 270., "", 4.639847425*^9, "", "", "", "", 
  "", "", "", "", "", "", "", "", "", ""}, {"OWID_ASI", "", "Asia", 
  "2021-01-21", 2.2381161*^7, 76339., 77268.286, 361911., 1249., 1155.429, 
  4823.685, 16.453, 16.653, 78.001, 0.269, 0.249, "", "", "", "", "", "", "", 
  "", "", "", "", "", "", "", "", "", "", "", 2.3239895*^7, 4.550937*^6, 
  1.152555*^6, 623250., 1.265406*^6, 0.5, 0.1, 0.02, 273., "", 
  4.639847425*^9, "", "", "", "", "", "", "", "", "", "", "", "", "", ""}, 
 {"OWID_ASI", "", "Asia", "2021-01-22", 2.2456819*^7, 75658., 76278.286, 
  362961., 1050., 1133.429, 4839.991, 16.306, 16.44, 78.227, 0.226, 0.244, 
  "", "", "", "", "", "", "", "", "", "", "", "", "", "", "", "", "", "", 
  2.4062375*^7, 5.12151*^6, 1.223472*^6, 822480., 1.305497*^6, 0.52, 0.11, 
  0.03, 281., "", 4.639847425*^9, "", "", "", "", "", "", "", "", "", "", "", 
  "", "", ""}, {"OWID_ASI", "", "Asia", "2021-01-23", 2.2529999*^7, 73180., 
  74485., 364009., 1048., 1124.286, 4855.763, 15.772, 16.053, 78.453, 0.226, 
  0.242, "", "", "", "", "", "", "", "", "", "", "", "", "", "", "", "", "", 
  "", 2.4586932*^7, 5.382965*^6, 1.27807*^6, 524557., 1.300937*^6, 0.53, 
  0.12, 0.03, 280., "", 4.639847425*^9, "", "", "", "", "", "", "", "", "", 
  "", "", "", "", ""}, {"OWID_ASI", "", "Asia", "2021-01-24", 2.2596903*^7, 
  66904., 73302.714, 364954., 945., 1119.571, 4870.182, 14.419, 15.799, 
  78.656, 0.204, 0.241, "", "", "", "", "", "", "", "", "", "", "", "", "", 
  "", "", "", "", "", 2.4927582*^7, 5.502439*^6, 1.420485*^6, 340650., 
  1.306618*^6, 0.54, 0.12, 0.03, 282., "", 4.639847425*^9, "", "", "", "", 
  "", "", "", "", "", "", "", "", "", ""}, {"OWID_ASI", "", "Asia", 
  "2021-01-25", 2.2656618*^7, 59715., 72611.714, 366077., 1123., 1126.857, 
  4883.052, 12.87, 15.65, 78.898, 0.242, 0.243, "", "", "", "", "", "", "", 
  "", "", "", "", "", "", "", "", "", "", "", 2.5711735*^7, 6.004191*^6, 
  1.561484*^6, 784153., 1.327856*^6, 0.55, 0.13, 0.03, 286., "", 
  4.639847425*^9, "", "", "", "", "", "", "", "", "", "", "", "", "", ""}, 
 {"OWID_ASI", "", "Asia", "2021-01-26", 2.2731833*^7, 75215., 72677.857, 
  367373., 1296., 1136.429, 4899.263, 16.211, 15.664, 79.178, 0.279, 0.245, 
  "", "", "", "", "", "", "", "", "", "", "", "", "", "", "", "", "", "", 
  2.6253871*^7, 6.193886*^6, 1.689139*^6, 542136., 1.312561*^6, 0.57, 0.13, 
  0.04, 283., "", 4.639847425*^9, "", "", "", "", "", "", "", "", "", "", "", 
  "", "", ""}, {"OWID_ASI", "", "Asia", "2021-01-27", 2.2811809*^7, 79976., 
  72426.714, 368643., 1270., 1140.143, 4916.5, 17.237, 15.61, 79.452, 0.274, 
  0.246, "", "", "", "", "", "", "", "", "", "", "", "", "", "", "", "", "", 
  "", 3.4868873*^7, 6.718989*^6, 1.814739*^6, 8.615002*^6, 1.750318*^6, 0.75, 
  0.14, 0.04, 377., "", 4.639847425*^9, "", "", "", "", "", "", "", "", "", 
  "", "", "", "", ""}, {"OWID_ASI", "", "Asia", "2021-01-28", 2.2894721*^7, 
  82912., 73365.714, 370003., 1360., 1156., 4934.369, 17.87, 15.812, 79.745, 
  0.293, 0.249, "", "", "", "", "", "", "", "", "", "", "", "", "", "", "", 
  "", "", "", 3.6046151*^7, 7.433036*^6, 1.950484*^6, 1.177278*^6, 
  1.829465*^6, 0.78, 0.16, 0.04, 394., "", 4.639847425*^9, "", "", "", "", 
  "", "", "", "", "", "", "", "", "", ""}, {"OWID_ASI", "", "Asia", 
  "2021-01-29", 2.2971518*^7, 76797., 73528.429, 370975., 972., 1144.857, 
  4950.921, 16.552, 15.847, 79.954, 0.209, 0.247, "", "", "", "", "", "", "", 
  "", "", "", "", "", "", "", "", "", "", "", 3.7135782*^7, 8.083881*^6, 
  2.020908*^6, 1.089631*^6, 1.86763*^6, 0.8, 0.17, 0.04, 403., "", 
  4.639847425*^9, "", "", "", "", "", "", "", "", "", "", "", "", "", ""}, 
 {"OWID_ASI", "", "Asia", "2021-01-30", 2.3045792*^7, 74274., 73684.714, 
  372249., 1274., 1177.143, 4966.929, 16.008, 15.881, 80.229, 0.275, 0.254, 
  "", "", "", "", "", "", "", "", "", "", "", "", "", "", "", "", "", "", 
  3.7765276*^7, 8.472768*^6, 2.073093*^6, 629494., 1.882621*^6, 0.81, 0.18, 
  0.04, 406., "", 4.639847425*^9, "", "", "", "", "", "", "", "", "", "", "", 
  "", "", ""}, {"OWID_ASI", "", "Asia", "2021-01-31", 2.3113281*^7, 67489., 
  73768.286, 373244., 995., 1184.286, 4981.474, 14.546, 15.899, 80.443, 
  0.214, 0.255, "", "", "", "", "", "", "", "", "", "", "", "", "", "", "", 
  "", "", "", 3.9476726*^7, 8.6459*^6, 2.134169*^6, 1.71145*^6, 2.078449*^6, 
  0.85, 0.19, 0.05, 448., "", 4.639847425*^9, "", "", "", "", "", "", "", "", 
  "", "", "", "", "", ""}, {"OWID_ASI", "", "Asia", "2021-02-01", 
  2.3179148*^7, 65867., 74647.143, 374229., 985., 1164.571, 4995.67, 14.196, 
  16.088, 80.655, 0.212, 0.251, "", "", "", "", "", "", "", "", "", "", "", 
  "", "", "", "", "", "", "", 4.0251018*^7, 9.116797*^6, 2.182231*^6, 
  774292., 2.07704*^6, 0.87, 0.2, 0.05, 448., "", 4.639847425*^9, "", "", "", 
  "", "", "", "", "", "", "", "", "", "", ""}, 
 {"OWID_ASI", "", "Asia", "2021-02-02", 2.3248435*^7, 69287., 73800.286, 
  375349., 1120., 1139.429, 5010.603, 14.933, 15.906, 80.897, 0.241, 0.246, 
  "", "", "", "", "", "", "", "", "", "", "", "", "", "", "", "", "", "", 
  4.0880624*^7, 9.477406*^6, 2.235717*^6, 629606., 2.089536*^6, 0.88, 0.2, 
  0.05, 450., "", 4.639847425*^9, "", "", "", "", "", "", "", "", "", "", "", 
  "", "", ""}, {"OWID_ASI", "", "Asia", "2021-02-03", 2.3324785*^7, 76350., 
  73282.286, 376350., 1001., 1101., 5027.059, 16.455, 15.794, 81.113, 0.216, 
  0.237, "", "", "", "", "", "", "", "", "", "", "", "", "", "", "", "", "", 
  "", 4.8834935*^7, 9.920734*^6, 2.306598*^6, 7.954311*^6, 1.995152*^6, 1.05, 
  0.21, 0.05, 430., "", 4.639847425*^9, "", "", "", "", "", "", "", "", "", 
  "", "", "", "", ""}, {"OWID_ASI", "", "Asia", "2021-02-04", 2.3397642*^7, 
  72857., 71845.857, 377441., 1091., 1062.571, 5042.761, 15.702, 15.485, 
  81.348, 0.235, 0.229, "", "", "", "", "", "", "", "", "", "", "", "", "", 
  "", "", "", "", "", 4.9922955*^7, 1.0612737*^7, 2.389445*^6, 1.08802*^6, 
  1.982401*^6, 1.08, 0.23, 0.05, 427., "", 4.639847425*^9, "", "", "", "", 
  "", "", "", "", "", "", "", "", "", ""}, {"OWID_ASI", "", "Asia", 
  "2021-02-05", 2.3466403*^7, 68761., 70697.857, 378354., 913., 1054.143, 
  5057.581, 14.82, 15.237, 81.544, 0.197, 0.227, "", "", "", "", "", "", "", 
  "", "", "", "", "", "", "", "", "", "", "", 5.1116603*^7, 1.1538096*^7, 
  2.442269*^6, 1.193648*^6, 1.99726*^6, 1.1, 0.25, 0.05, 430., "", 
  4.639847425*^9, "", "", "", "", "", "", "", "", "", "", "", "", "", ""}, 
 {"OWID_ASI", "", "Asia", "2021-02-06", 2.3536103*^7, 69700., 70044.429, 
  379222., 868., 996.143, 5072.603, 15.022, 15.096, 81.732, 0.187, 0.215, "", 
  "", "", "", "", "", "", "", "", "", "", "", "", "", "", "", "", "", 
  5.1873964*^7, 1.202473*^7, 2.480887*^6, 757361., 2.015527*^6, 1.12, 0.26, 
  0.05, 434., "", 4.639847425*^9, "", "", "", "", "", "", "", "", "", "", "", 
  "", "", ""}, {"OWID_ASI", "", "Asia", "2021-02-07", 2.3602159*^7, 66056., 
  69839.714, 380045., 823., 971.571, 5086.839, 14.237, 15.052, 81.909, 0.177, 
  0.209, "", "", "", "", "", "", "", "", "", "", "", "", "", "", "", "", "", 
  "", 5.2199041*^7, 1.2166914*^7, 2.551343*^6, 325077., 1.817474*^6, 1.13, 
  0.26, 0.05, 392., "", 4.639847425*^9, "", "", "", "", "", "", "", "", "", 
  "", "", "", "", ""}, {"OWID_ASI", "", "Asia", "2021-02-08", 2.3661587*^7, 
  59428., 68919.857, 380937., 892., 958.286, 5099.648, 12.808, 14.854, 
  82.101, 0.192, 0.207, "", "", "", "", "", "", "", "", "", "", "", "", "", 
  "", "", "", "", "", 5.2996526*^7, 1.2723287*^7, 2.648677*^6, 797485., 
  1.820787*^6, 1.14, 0.27, 0.06, 392., "", 4.639847425*^9, "", "", "", "", 
  "", "", "", "", "", "", "", "", "", ""}, {"OWID_ASI", "", "Asia", 
  "2021-02-09", 2.3729592*^7, 68005., 68736.714, 381879., 942., 932.857, 
  5114.304, 14.657, 14.814, 82.304, 0.203, 0.201, "", "", "", "", "", "", "", 
  "", "", "", "", "", "", "", "", "", "", "", 6.3229015*^7, 1.3347555*^7, 
  2.766126*^6, 1.0232489*^7, 3.192627*^6, 1.36, 0.29, 0.06, 688., "", 
  4.639847425*^9, "", "", "", "", "", "", "", "", "", "", "", "", "", ""}, 
 {"OWID_ASI", "", "Asia", "2021-02-10", 2.3800645*^7, 71053., 67980., 
  382853., 974., 929., 5129.618, 15.314, 14.651, 82.514, 0.21, 0.2, "", "", 
  "", "", "", "", "", "", "", "", "", "", "", "", "", "", "", "", 
  6.4452038*^7, 1.422373*^7, 2.895861*^6, 1.223023*^6, 2.231015*^6, 1.39, 
  0.31, 0.06, 481., "", 4.639847425*^9, "", "", "", "", "", "", "", "", "", 
  "", "", "", "", ""}, {"OWID_ASI", "", "Asia", "2021-02-11", 2.3865633*^7, 
  64988., 66855.857, 383700., 847., 894.143, 5143.625, 14.006, 14.409, 
  82.697, 0.183, 0.193, "", "", "", "", "", "", "", "", "", "", "", "", "", 
  "", "", "", "", "", 6.5387244*^7, 1.4867829*^7, 3.033733*^6, 935206., 
  2.209184*^6, 1.41, 0.32, 0.07, 476., "", 4.639847425*^9, "", "", "", "", 
  "", "", "", "", "", "", "", "", "", ""}, {"OWID_ASI", "", "Asia", 
  "2021-02-12", 2.3932428*^7, 66795., 66575., 384584., 884., 890., 5158.02, 
  14.396, 14.349, 82.887, 0.191, 0.192, "", "", "", "", "", "", "", "", "", 
  "", "", "", "", "", "", "", "", "", 6.6600104*^7, 1.8450911*^7, 3.40767*^6, 
  1.21286*^6, 2.211929*^6, 1.44, 0.4, 0.07, 477., "", 4.639847425*^9, "", "", 
  "", "", "", "", "", "", "", "", "", "", "", ""}, 
 {"OWID_ASI", "", "Asia", "2021-02-13", 2.3995483*^7, 63055., 65625.714, 
  385441., 857., 888.429, 5171.61, 13.59, 14.144, 83.072, 0.185, 0.191, "", 
  "", "", "", "", "", "", "", "", "", "", "", "", "", "", "", "", "", 
  6.7679624*^7, 1.9205956*^7, 3.635921*^6, 1.07952*^6, 2.257951*^6, 1.46, 
  0.41, 0.08, 487., "", 4.639847425*^9, "", "", "", "", "", "", "", "", "", 
  "", "", "", "", ""}, {"OWID_ASI", "", "Asia", "2021-02-14", 2.4054158*^7, 
  58675., 64571.286, 386184., 743., 877., 5184.256, 12.646, 13.917, 83.232, 
  0.16, 0.189, "", "", "", "", "", "", "", "", "", "", "", "", "", "", "", 
  "", "", "", 6.8186095*^7, 1.9557936*^7, 3.746912*^6, 506471., 2.283865*^6, 
  1.47, 0.42, 0.08, 492., "", 4.639847425*^9, "", "", "", "", "", "", "", "", 
  "", "", "", "", "", ""}, {"OWID_ASI", "", "Asia", "2021-02-15", 
  2.4113526*^7, 59368., 64562.714, 386885., 701., 849.714, 5197.051, 12.795, 
  13.915, 83.383, 0.151, 0.183, "", "", "", "", "", "", "", "", "", "", "", 
  "", "", "", "", "", "", "", 6.9679612*^7, 2.0693997*^7, 4.092831*^6, 
  1.493517*^6, 2.383298*^6, 1.5, 0.45, 0.09, 514., "", 4.639847425*^9, "", 
  "", "", "", "", "", "", "", "", "", "", "", "", ""}, 
 {"OWID_ASI", "", "Asia", "2021-02-16", 2.4182275*^7, 68749., 64669., 
  387808., 923., 847., 5211.869, 14.817, 13.938, 83.582, 0.199, 0.183, "", 
  "", "", "", "", "", "", "", "", "", "", "", "", "", "", "", "", "", 
  7.1070574*^7, 2.1643329*^7, 4.422629*^6, 1.390962*^6, 1.120223*^6, 1.53, 
  0.47, 0.1, 241., "", 4.639847425*^9, "", "", "", "", "", "", "", "", "", 
  "", "", "", "", ""}, {"OWID_ASI", "", "Asia", "2021-02-17", 2.4251765*^7, 
  69490., 64445.714, 388673., 865., 831.429, 5226.845, 14.977, 13.89, 83.768, 
  0.186, 0.179, "", "", "", "", "", "", "", "", "", "", "", "", "", "", "", 
  "", "", "", 7.2630128*^7, 2.2817537*^7, 4.783915*^6, 1.559554*^6, 
  1.168299*^6, 1.57, 0.49, 0.1, 252., "", 4.639847425*^9, "", "", "", "", "", 
  "", "", "", "", "", "", "", "", ""}, {"OWID_ASI", "", "Asia", "2021-02-18", 
  2.4318484*^7, 66719., 64693., 389559., 886., 837., 5241.225, 14.38, 13.943, 
  83.959, 0.191, 0.18, "", "", "", "", "", "", "", "", "", "", "", "", "", 
  "", "", "", "", "", 7.473715*^7, 2.4293654*^7, 5.237665*^6, 2.107022*^6, 
  1.335701*^6, 1.61, 0.52, 0.11, 288., "", 4.639847425*^9, "", "", "", "", 
  "", "", "", "", "", "", "", "", "", ""}, {"OWID_ASI", "", "Asia", 
  "2021-02-19", 2.4385712*^7, 67228., 64754.857, 390453., 894., 838.429, 
  5255.714, 14.489, 13.956, 84.152, 0.193, 0.181, "", "", "", "", "", "", "", 
  "", "", "", "", "", "", "", "", "", "", "", 7.602322*^7, 2.5048153*^7, 
  5.677262*^6, 1.28607*^6, 1.346159*^6, 1.64, 0.54, 0.12, 290., "", 
  4.639847425*^9, "", "", "", "", "", "", "", "", "", "", "", "", "", ""}, 
 {"OWID_ASI", "", "Asia", "2021-02-20", 2.4448415*^7, 62703., 64704.571, 
  391362., 909., 845.857, 5269.228, 13.514, 13.945, 84.348, 0.196, 0.182, "", 
  "", "", "", "", "", "", "", "", "", "", "", "", "", "", "", "", "", 
  7.7422842*^7, 2.605655*^7, 5.985403*^6, 1.399622*^6, 1.391888*^6, 1.67, 
  0.56, 0.13, 300., "", 4.639847425*^9, "", "", "", "", "", "", "", "", "", 
  "", "", "", "", ""}, {"OWID_ASI", "", "Asia", "2021-02-21", 2.4515896*^7, 
  67481., 65962.571, 392079., 717., 842.143, 5283.772, 14.544, 14.217, 
  84.503, 0.155, 0.182, "", "", "", "", "", "", "", "", "", "", "", "", "", 
  "", "", "", "", "", 7.7936161*^7, 2.6383673*^7, 6.173859*^6, 513319., 
  1.392867*^6, 1.68, 0.57, 0.13, 300., "", 4.639847425*^9, "", "", "", "", 
  "", "", "", "", "", "", "", "", "", ""}, {"OWID_ASI", "", "Asia", 
  "2021-02-22", 2.4583145*^7, 67249., 67088.429, 392833., 754., 849.714, 
  5298.266, 14.494, 14.459, 84.665, 0.163, 0.183, "", "", "", "", "", "", "", 
  "", "", "", "", "", "", "", "", "", "", "", 7.9118472*^7, 2.7150065*^7, 
  6.484099*^6, 1.182311*^6, 1.348409*^6, 1.71, 0.59, 0.14, 291., "", 
  4.639847425*^9, "", "", "", "", "", "", "", "", "", "", "", "", "", ""}, 
 {"OWID_ASI", "", "Asia", "2021-02-23", 2.4656847*^7, 73702., 67796., 
  393774., 941., 852.286, 5314.15, 15.885, 14.612, 84.868, 0.203, 0.184, "", 
  "", "", "", "", "", "", "", "", "", "", "", "", "", "", "", "", "", 
  8.0628156*^7, 3.0774996*^7, 8.839736*^6, 1.509684*^6, 1.365369*^6, 1.74, 
  0.66, 0.19, 294., "", 4.639847425*^9, "", "", "", "", "", "", "", "", "", 
  "", "", "", "", ""}, {"OWID_ASI", "", "Asia", "2021-02-24", 2.4733274*^7, 
  76427., 68787., 395285., 1511., 944.571, 5330.622, 16.472, 14.825, 85.194, 
  0.326, 0.204, "", "", "", "", "", "", "", "", "", "", "", "", "", "", "", 
  "", "", "", 8.2050022*^7, 3.1713828*^7, 9.184903*^6, 1.421866*^6, 
  1.345699*^6, 1.77, 0.68, 0.2, 290., "", 4.639847425*^9, "", "", "", "", "", 
  "", "", "", "", "", "", "", "", ""}, {"OWID_ASI", "", "Asia", "2021-02-25", 
  2.4809257*^7, 75983., 70110.429, 396236., 951., 953.857, 5346.998, 16.376, 
  15.111, 85.398, 0.205, 0.206, "", "", "", "", "", "", "", "", "", "", "", 
  "", "", "", "", "", "", "", 8.3712178*^7, 3.261852*^7, 9.787115*^6, 
  1.662156*^6, 1.282147*^6, 1.8, 0.7, 0.21, 276., "", 4.639847425*^9, "", "", 
  "", "", "", "", "", "", "", "", "", "", "", ""}, 
 {"OWID_ASI", "", "Asia", "2021-02-26", 2.488416*^7, 74903., 71206.857, 
  397205., 969., 964.571, 5363.142, 16.143, 15.347, 85.607, 0.209, 0.208, "", 
  "", "", "", "", "", "", "", "", "", "", "", "", "", "", "", "", "", 
  8.5057122*^7, 3.3328885*^7, 1.0330783*^7, 1.344944*^6, 1.290557*^6, 1.83, 
  0.72, 0.22, 278., "", 4.639847425*^9, "", "", "", "", "", "", "", "", "", 
  "", "", "", "", ""}, {"OWID_ASI", "", "Asia", "2021-02-27", 2.4954194*^7, 
  70034., 72254.143, 397990., 785., 946.857, 5378.236, 15.094, 15.573, 
  85.777, 0.169, 0.204, "", "", "", "", "", "", "", "", "", "", "", "", "", 
  "", "", "", "", "", 8.6359615*^7, 3.3916996*^7, 1.0824674*^7, 1.302493*^6, 
  1.276682*^6, 1.86, 0.73, 0.23, 275., "", 4.639847425*^9, "", "", "", "", 
  "", "", "", "", "", "", "", "", "", ""}, {"OWID_ASI", "", "Asia", 
  "2021-02-28", 2.5022183*^7, 67989., 72326.714, 398741., 751., 951.714, 
  5392.889, 14.653, 15.588, 85.938, 0.162, 0.205, "", "", "", "", "", "", "", 
  "", "", "", "", "", "", "", "", "", "", "", 9.883042*^7, 3.4284486*^7, 
  1.0917446*^7, 1.2470805*^7, 2.984894*^6, 2.13, 0.74, 0.24, 643., "", 
  4.639847425*^9, "", "", "", "", "", "", "", "", "", "", "", "", "", ""}, 
 {"OWID_ASI", "", "Asia", "2021-03-01", 2.5091191*^7, 69008., 72578., 
  399483., 742., 950., 5407.762, 14.873, 15.642, 86.098, 0.16, 0.205, "", "", 
  "", "", "", "", "", "", "", "", "", "", "", "", "", "", "", "", 
  1.0032726*^8, 3.5243369*^7, 1.1339701*^7, 1.49684*^6, 3.029827*^6, 2.16, 
  0.76, 0.24, 653., "", 4.639847425*^9, "", "", "", "", "", "", "", "", "", 
  "", "", "", "", ""}, {"OWID_ASI", "", "Asia", "2021-03-02", 2.5167741*^7, 
  76550., 72984.857, 400366., 883., 941.714, 5424.26, 16.498, 15.73, 86.289, 
  0.19, 0.203, "", "", "", "", "", "", "", "", "", "", "", "", "", "", "", 
  "", "", "", 1.02449968*^8, 3.6788669*^7, 1.1731546*^7, 2.122708*^6, 
  3.117402*^6, 2.21, 0.79, 0.25, 672., "", 4.639847425*^9, "", "", "", "", 
  "", "", "", "", "", "", "", "", "", ""}, {"OWID_ASI", "", "Asia", 
  "2021-03-03", 2.5248453*^7, 80712., 73597., 401194., 828., 844.143, 
  5441.656, 17.395, 15.862, 86.467, 0.178, 0.182, "", "", "", "", "", "", "", 
  "", "", "", "", "", "", "", "", "", "", "", 1.04467255*^8, 3.8320338*^7, 
  1.2137094*^7, 2.017287*^6, 3.202462*^6, 2.25, 0.83, 0.26, 690., "", 
  4.639847425*^9, "", "", "", "", "", "", "", "", "", "", "", "", "", ""}, 
 {"OWID_ASI", "", "Asia", "2021-03-04", 2.5329534*^7, 81081., 74325.286, 
  402002., 808., 823.714, 5459.131, 17.475, 16.019, 86.641, 0.174, 0.178, "", 
  "", "", "", "", "", "", "", "", "", "", "", "", "", "", "", "", "", 
  1.06904624*^8, 3.9991141*^7, 1.2686071*^7, 2.437369*^6, 3.313207*^6, 2.3, 
  0.86, 0.27, 714., "", 4.639847425*^9, "", "", "", "", "", "", "", "", "", 
  "", "", "", "", ""}, {"OWID_ASI", "", "Asia", "2021-03-05", 2.5410577*^7, 
  81043., 75202.429, 402951., 949., 820.857, 5476.598, 17.467, 16.208, 
  86.846, 0.205, 0.177, "", "", "", "", "", "", "", "", "", "", "", "", "", 
  "", "", "", "", "", 1.09077634*^8, 4.1595081*^7, 1.3139423*^7, 2.17301*^6, 
  3.431502*^6, 2.35, 0.9, 0.28, 740., "", 4.639847425*^9, "", "", "", "", "", 
  "", "", "", "", "", "", "", "", ""}, {"OWID_ASI", "", "Asia", "2021-03-06", 
  2.5487404*^7, 76827., 76172.857, 403612., 661., 803.143, 5493.156, 16.558, 
  16.417, 86.988, 0.142, 0.173, "", "", "", "", "", "", "", "", "", "", "", 
  "", "", "", "", "", "", "", 1.11208714*^8, 4.294153*^7, 1.3682752*^7, 
  2.13108*^6, 3.549871*^6, 2.4, 0.93, 0.29, 765., "", 4.639847425*^9, "", "", 
  "", "", "", "", "", "", "", "", "", "", "", ""}, 
 {"OWID_ASI", "", "Asia", "2021-03-07", 2.5565522*^7, 78118., 77619.857, 
  404340., 728., 799.857, 5509.992, 16.836, 16.729, 87.145, 0.157, 0.172, "", 
  "", "", "", "", "", "", "", "", "", "", "", "", "", "", "", "", "", 
  1.12350696*^8, 4.3696717*^7, 1.3806108*^7, 1.141982*^6, 1.931468*^6, 2.42, 
  0.94, 0.3, 416., "", 4.639847425*^9, "", "", "", "", "", "", "", "", "", 
  "", "", "", "", ""}, {"OWID_ASI", "", "Asia", "2021-03-08", 2.5644808*^7, 
  79286., 79088.143, 405228., 888., 820.714, 5527.08, 17.088, 17.045, 87.336, 
  0.191, 0.177, "", "", "", "", "", "", "", "", "", "", "", "", "", "", "", 
  "", "", "", 1.1509915*^8, 4.5844489*^7, 1.4236392*^7, 2.748454*^6, 
  2.11027*^6, 2.48, 0.99, 0.31, 455., "", 4.639847425*^9, "", "", "", "", "", 
  "", "", "", "", "", "", "", "", ""}, {"OWID_ASI", "", "Asia", "2021-03-09", 
  2.5728012*^7, 83204., 80038.714, 406070., 842., 814.857, 5545.013, 17.932, 
  17.25, 87.518, 0.181, 0.176, "", "", "", "", "", "", "", "", "", "", "", 
  "", "", "", "", "", "", "", 1.17587784*^8, 4.7696697*^7, 1.4732531*^7, 
  2.488634*^6, 2.162545*^6, 2.53, 1.03, 0.32, 466., "", 4.639847425*^9, "", 
  "", "", "", "", "", "", "", "", "", "", "", "", ""}, 
 {"OWID_ASI", "", "Asia", "2021-03-10", 2.5817741*^7, 89729., 81326.857, 
  406873., 803., 811.286, 5564.351, 19.339, 17.528, 87.691, 0.173, 0.175, "", 
  "", "", "", "", "", "", "", "", "", "", "", "", "", "", "", "", "", 
  1.20434421*^8, 4.9848303*^7, 1.52956*^7, 2.846637*^6, 2.281024*^6, 2.6, 
  1.07, 0.33, 492., "", 4.639847425*^9, "", "", "", "", "", "", "", "", "", 
  "", "", "", "", ""}, {"OWID_ASI", "", "Asia", "2021-03-11", 2.5909592*^7, 
  91851., 82865.429, 407692., 819., 812.857, 5584.147, 19.796, 17.86, 87.868, 
  0.177, 0.175, "", "", "", "", "", "", "", "", "", "", "", "", "", "", "", 
  "", "", "", 1.21888408*^8, 5.0849992*^7, 1.5569117*^7, 1.453987*^6, 
  2.140541*^6, 2.63, 1.1, 0.34, 461., "", 4.639847425*^9, "", "", "", "", "", 
  "", "", "", "", "", "", "", "", ""}, {"OWID_ASI", "", "Asia", "2021-03-12", 
  2.6003403*^7, 93811., 84689.429, 408572., 880., 803., 5604.366, 20.219, 
  18.253, 88.057, 0.19, 0.173, "", "", "", "", "", "", "", "", "", "", "", 
  "", "", "", "", "", "", "", 1.24713442*^8, 5.2802912*^7, 1.6269533*^7, 
  2.825034*^6, 2.233687*^6, 2.69, 1.14, 0.35, 481., "", 4.639847425*^9, "", 
  "", "", "", "", "", "", "", "", "", "", "", "", ""}, 
 {"OWID_ASI", "", "Asia", "2021-03-13", 2.6092023*^7, 88620., 86374.143, 
  409386., 814., 824.857, 5623.466, 19.1, 18.616, 88.233, 0.175, 0.178, "", 
  "", "", "", "", "", "", "", "", "", "", "", "", "", "", "", "", "", 
  1.27191296*^8, 5.4495239*^7, 1.6856181*^7, 2.477854*^6, 2.283226*^6, 2.74, 
  1.17, 0.36, 492., "", 4.639847425*^9, "", "", "", "", "", "", "", "", "", 
  "", "", "", "", ""}, {"OWID_ASI", "", "Asia", "2021-03-14", 2.6182722*^7, 
  90699., 88171.429, 410138., 752., 828.286, 5643.014, 19.548, 19.003, 
  88.395, 0.162, 0.179, "", "", "", "", "", "", "", "", "", "", "", "", "", 
  "", "", "", "", "", 1.40737874*^8, 5.5236648*^7, 1.7026701*^7, 
  1.3546578*^7, 4.055311*^6, 3.03, 1.19, 0.37, 874., "", 4.639847425*^9, "", 
  "", "", "", "", "", "", "", "", "", "", "", "", ""}, 
 {"OWID_ASI", "", "Asia", "2021-03-15", 2.627652*^7, 93798., 90244.571, 
  410981., 843., 821.857, 5663.229, 20.216, 19.45, 88.576, 0.182, 0.177, "", 
  "", "", "", "", "", "", "", "", "", "", "", "", "", "", "", "", "", 
  1.45117575*^8, 5.8557552*^7, 1.7954391*^7, 4.379701*^6, 4.288346*^6, 3.13, 
  1.26, 0.39, 924., "", 4.639847425*^9, "", "", "", "", "", "", "", "", "", 
  "", "", "", "", ""}, {"OWID_ASI", "", "Asia", "2021-03-16", 2.6378777*^7, 
  102257., 92966.429, 411960., 979., 841.429, 5685.268, 22.039, 20.037, 
  88.787, 0.211, 0.181, "", "", "", "", "", "", "", "", "", "", "", "", "", 
  "", "", "", "", "", 1.48933043*^8, 6.1115709*^7, 1.8927633*^7, 3.815468*^6, 
  4.477894*^6, 3.21, 1.32, 0.41, 965., "", 4.639847425*^9, "", "", "", "", 
  "", "", "", "", "", "", "", "", "", ""}, {"OWID_ASI", "", "Asia", 
  "2021-03-17", 2.6494257*^7, 115480., 96645.143, 412827., 867., 850.571, 
  5710.157, 24.889, 20.829, 88.974, 0.187, 0.183, "", "", "", "", "", "", "", 
  "", "", "", "", "", "", "", "", "", "", "", 1.52575653*^8, 6.3461654*^7, 
  1.9938078*^7, 3.64261*^6, 4.591605*^6, 3.29, 1.37, 0.43, 990., "", 
  4.639847425*^9, "", "", "", "", "", "", "", "", "", "", "", "", "", ""}, 
 {"OWID_ASI", "", "Asia", "2021-03-18", 2.6614482*^7, 120225., 100698.571, 
  413790., 963., 871.143, 5736.068, 25.911, 21.703, 89.182, 0.208, 0.188, "", 
  "", "", "", "", "", "", "", "", "", "", "", "", "", "", "", "", "", 
  1.55938012*^8, 6.5765491*^7, 2.0730512*^7, 3.362359*^6, 4.864229*^6, 3.36, 
  1.42, 0.45, 1048., "", 4.639847425*^9, "", "", "", "", "", "", "", "", "", 
  "", "", "", "", ""}, {"OWID_ASI", "", "Asia", "2021-03-19", 2.6736141*^7, 
  121659., 104676.857, 414730., 940., 879.714, 5762.289, 26.22, 22.56, 
  89.384, 0.203, 0.19, "", "", "", "", "", "", "", "", "", "", "", "", "", 
  "", "", "", "", "", 1.61567982*^8, 6.9971227*^7, 2.178351*^7, 5.62997*^6, 
  5.264934*^6, 3.48, 1.51, 0.47, 1135., "", 4.639847425*^9, "", "", "", "", 
  "", "", "", "", "", "", "", "", "", ""}, {"OWID_ASI", "", "Asia", 
  "2021-03-20", 2.6855823*^7, 119682., 109114.286, 415613., 883., 889.571, 
  5788.083, 25.794, 23.517, 89.575, 0.19, 0.192, "", "", "", "", "", "", "", 
  "", "", "", "", "", "", "", "", "", "", "", 1.75181166*^8, 7.2917125*^7, 
  2.2332559*^7, 1.3613184*^7, 6.855696*^6, 3.78, 1.57, 0.48, 1478., "", 
  4.639847425*^9, "", "", "", "", "", "", "", "", "", "", "", "", "", ""}, 
 {"OWID_ASI", "", "Asia", "2021-03-21", 2.6981166*^7, 125343., 114063.429, 
  416502., 889., 909.143, 5815.098, 27.014, 24.583, 89.766, 0.192, 0.196, "", 
  "", "", "", "", "", "", "", "", "", "", "", "", "", "", "", "", "", 
  1.76262522*^8, 7.3488642*^7, 2.2450589*^7, 1.081356*^6, 5.07495*^6, 3.8, 
  1.58, 0.48, 1094., "", 4.639847425*^9, "", "", "", "", "", "", "", "", "", 
  "", "", "", "", ""}, {"OWID_ASI", "", "Asia", "2021-03-22", 2.7101803*^7, 
  120637., 117897.571, 417560., 1058., 939.857, 5841.098, 26., 25.41, 89.994, 
  0.228, 0.203, "", "", "", "", "", "", "", "", "", "", "", "", "", "", "", 
  "", "", "", 1.86847373*^8, 7.7456945*^7, 2.3316318*^7, 1.0584851*^7, 
  5.9614*^6, 4.03, 1.67, 0.5, 1285., "", 4.639847425*^9, "", "", "", "", "", 
  "", "", "", "", "", "", "", "", ""}, {"OWID_ASI", "", "Asia", "2021-03-23", 
  2.7236087*^7, 134284., 122472.857, 418636., 1076., 953.714, 5870.039, 
  28.941, 26.396, 90.226, 0.232, 0.206, "", "", "", "", "", "", "", "", "", 
  "", "", "", "", "", "", "", "", "", 1.93693887*^8, 8.0602627*^7, 
  2.434223*^7, 6.846514*^6, 6.394406*^6, 4.17, 1.74, 0.52, 1378., "", 
  4.639847425*^9, "", "", "", "", "", "", "", "", "", "", "", "", "", ""}, 
 {"OWID_ASI", "", "Asia", "2021-03-24", 2.7382751*^7, 146664., 126927.714, 
  419759., 1123., 990.286, 5901.649, 31.61, 27.356, 90.468, 0.242, 0.213, "", 
  "", "", "", "", "", "", "", "", "", "", "", "", "", "", "", "", "", 
  2.00198965*^8, 8.3167194*^7, 2.4971435*^7, 6.505078*^6, 6.80333*^6, 4.31, 
  1.79, 0.54, 1466., "", 4.639847425*^9, "", "", "", "", "", "", "", "", "", 
  "", "", "", "", ""}, {"OWID_ASI", "", "Asia", "2021-03-25", 2.753775*^7, 
  154999., 131895.429, 420877., 1118., 1012.429, 5935.055, 33.406, 28.427, 
  90.709, 0.241, 0.218, "", "", "", "", "", "", "", "", "", "", "", "", "", 
  "", "", "", "", "", 2.09380516*^8, 8.5941161*^7, 2.559932*^7, 9.181551*^6, 
  7.634643*^6, 4.51, 1.85, 0.55, 1645., "", 4.639847425*^9, "", "", "", "", 
  "", "", "", "", "", "", "", "", "", ""}, {"OWID_ASI", "", "Asia", 
  "2021-03-26", 2.7694135*^7, 156385., 136856.286, 421988., 1111., 1036.857, 
  5968.76, 33.705, 29.496, 90.949, 0.239, 0.223, "", "", "", "", "", "", "", 
  "", "", "", "", "", "", "", "", "", "", "", 2.19411801*^8, 8.8986429*^7, 
  2.6283107*^7, 1.0031285*^7, 8.263403*^6, 4.73, 1.92, 0.57, 1781., "", 
  4.639847425*^9, "", "", "", "", "", "", "", "", "", "", "", "", "", ""}, 
 {"OWID_ASI", "", "Asia", "2021-03-27", 2.7846738*^7, 152603., 141559.286, 
  423160., 1172., 1078.143, 6001.65, 32.89, 30.509, 91.201, 0.253, 0.232, "", 
  "", "", "", "", "", "", "", "", "", "", "", "", "", "", "", "", "", 
  2.27547167*^8, 9.1365408*^7, 2.6608023*^7, 8.135366*^6, 7.480857*^6, 4.9, 
  1.97, 0.57, 1612., "", 4.639847425*^9, "", "", "", "", "", "", "", "", "", 
  "", "", "", "", ""}, {"OWID_ASI", "", "Asia", "2021-03-28", 2.8009738*^7, 
  163000., 146938.857, 424218., 1058., 1102.286, 6036.78, 35.13, 31.669, 
  91.429, 0.228, 0.238, "", "", "", "", "", "", "", "", "", "", "", "", "", 
  "", "", "", "", "", 2.32792458*^8, 9.1971869*^7, 2.677918*^7, 5.245291*^6, 
  8.075705*^6, 5.02, 1.98, 0.58, 1741., "", 4.639847425*^9, "", "", "", "", 
  "", "", "", "", "", "", "", "", "", ""}, {"OWID_ASI", "", "Asia", 
  "2021-03-29", 2.8162561*^7, 152823., 151536.857, 425366., 1148., 1115.143, 
  6069.717, 32.937, 32.66, 91.677, 0.247, 0.24, "", "", "", "", "", "", "", 
  "", "", "", "", "", "", "", "", "", "", "", 2.3903682*^8, 9.3260116*^7, 
  2.7123921*^7, 6.244362*^6, 7.455635*^6, 5.15, 2.01, 0.58, 1607., "", 
  4.639847425*^9, "", "", "", "", "", "", "", "", "", "", "", "", "", ""}, 
 {"OWID_ASI", "", "Asia", "2021-03-30", 2.8323783*^7, 161222., 155385.143, 
  426628., 1262., 1141.714, 6104.464, 34.747, 33.489, 91.949, 0.272, 0.246, 
  "", "", "", "", "", "", "", "", "", "", "", "", "", "", "", "", "", "", 
  2.45887214*^8, 9.5742766*^7, 2.7572811*^7, 6.850394*^6, 7.45619*^6, 5.3, 
  2.06, 0.59, 1607., "", 4.639847425*^9, "", "", "", "", "", "", "", "", "", 
  "", "", "", "", ""}, {"OWID_ASI", "", "Asia", "2021-03-31", 2.8507133*^7, 
  183350., 160626., 428094., 1466., 1190.714, 6143.981, 39.516, 34.619, 
  92.265, 0.316, 0.257, "", "", "", "", "", "", "", "", "", "", "", "", "", 
  "", "", "", "", "", 2.56202829*^8, 9.98022*^7, 2.8476793*^7, 1.0315615*^7, 
  8.000552*^6, 5.52, 2.15, 0.61, 1724., "", 4.639847425*^9, "", "", "", "", 
  "", "", "", "", "", "", "", "", "", ""}, {"OWID_ASI", "", "Asia", 
  "2021-04-01", 2.8705267*^7, 198134., 166788.143, 429520., 1426., 1234.714, 
  6186.683, 42.703, 35.947, 92.572, 0.307, 0.266, "", "", "", "", "", "", "", 
  "", "", "", "", "", "", "", "", "", "", "", 2.68494727*^8, 1.04032465*^8, 
  2.9481888*^7, 1.2291898*^7, 8.444887*^6, 5.79, 2.24, 0.64, 1820., "", 
  4.639847425*^9, "", "", "", "", "", "", "", "", "", "", "", "", "", ""}, 
 {"OWID_ASI", "", "Asia", "2021-04-02", 2.8915689*^7, 210422., 174507.714, 
  431127., 1607., 1305.571, 6232.034, 45.351, 37.611, 92.918, 0.346, 0.281, 
  "", "", "", "", "", "", "", "", "", "", "", "", "", "", "", "", "", "", 
  2.80752999*^8, 1.0832473*^8, 2.9991523*^7, 1.2258272*^7, 8.763028*^6, 6.05, 
  2.33, 0.65, 1889., "", 4.639847425*^9, "", "", "", "", "", "", "", "", "", 
  "", "", "", "", ""}, {"OWID_ASI", "", "Asia", "2021-04-03", 2.9124406*^7, 
  208717., 182524., 432626., 1499., 1352.286, 6277.018, 44.984, 39.338, 
  93.241, 0.323, 0.291, "", "", "", "", "", "", "", "", "", "", "", "", "", 
  "", "", "", "", "", 2.87513351*^8, 1.11480481*^8, 3.0538688*^7, 
  6.760352*^6, 8.566598*^6, 6.2, 2.4, 0.66, 1846., "", 4.639847425*^9, "", 
  "", "", "", "", "", "", "", "", "", "", "", "", ""}, 
 {"OWID_ASI", "", "Asia", "2021-04-04", 2.9349014*^7, 224608., 191325.143, 
  434298., 1672., 1440., 6325.427, 48.408, 41.235, 93.602, 0.36, 0.31, "", 
  "", "", "", "", "", "", "", "", "", "", "", "", "", "", "", "", "", 
  2.9491225*^8, 1.14989241*^8, 3.0970565*^7, 7.398899*^6, 8.874256*^6, 6.36, 
  2.48, 0.67, 1913., "", 4.639847425*^9, "", "", "", "", "", "", "", "", "", 
  "", "", "", "", ""}, {"OWID_ASI", "", "Asia", "2021-04-05", 2.9558608*^7, 
  209594., 199435.286, 435794., 1496., 1489.714, 6370.599, 45.173, 42.983, 
  93.924, 0.322, 0.321, "", "", "", "", "", "", "", "", "", "", "", "", "", 
  "", "", "", "", "", 3.02906875*^8, 1.19301053*^8, 3.1603394*^7, 
  7.994625*^6, 9.124294*^6, 6.53, 2.57, 0.68, 1967., "", 4.639847425*^9, "", 
  "", "", "", "", "", "", "", "", "", "", "", "", ""}, 
 {"OWID_ASI", "", "Asia", "2021-04-06", 2.9804168*^7, 245560., 211483.571, 
  437883., 2089., 1607.857, 6423.523, 52.924, 45.58, 94.374, 0.45, 0.347, "", 
  "", "", "", "", "", "", "", "", "", "", "", "", "", "", "", "", "", 
  3.12334944*^8, 1.24240815*^8, 3.2655901*^7, 9.428069*^6, 9.492533*^6, 6.73, 
  2.68, 0.7, 2046., "", 4.639847425*^9, "", "", "", "", "", "", "", "", "", 
  "", "", "", "", ""}, {"OWID_ASI", "", "Asia", "2021-04-07", 3.0072669*^7, 
  268501., 223648., 439892., 2009., 1685.429, 6481.392, 57.868, 48.202, 
  94.807, 0.433, 0.363, "", "", "", "", "", "", "", "", "", "", "", "", "", 
  "", "", "", "", "", 3.20059233*^8, 1.2798774*^8, 3.3233224*^7, 7.724289*^6, 
  9.122343*^6, 6.9, 2.76, 0.72, 1966., "", 4.639847425*^9, "", "", "", "", 
  "", "", "", "", "", "", "", "", "", ""}, {"OWID_ASI", "", "Asia", 
  "2021-04-08", 3.0353144*^7, 280475., 235411., 441906., 2014., 1769.429, 
  6541.841, 60.449, 50.737, 95.241, 0.434, 0.381, "", "", "", "", "", "", "", 
  "", "", "", "", "", "", "", "", "", "", "", 3.32608968*^8, 1.32899681*^8, 
  3.4314753*^7, 1.2549735*^7, 9.159177*^6, 7.17, 2.86, 0.74, 1974., "", 
  4.639847425*^9, "", "", "", "", "", "", "", "", "", "", "", "", "", ""}, 
 {"OWID_ASI", "", "Asia", "2021-04-09", 3.0646312*^7, 293168., 247231.857, 
  444134., 2228., 1858.143, 6605.026, 63.185, 53.284, 95.722, 0.48, 0.4, "", 
  "", "", "", "", "", "", "", "", "", "", "", "", "", "", "", "", "", 
  3.43291928*^8, 1.36731256*^8, 3.4991177*^7, 1.068296*^7, 8.934133*^6, 7.4, 
  2.95, 0.75, 1926., "", 4.639847425*^9, "", "", "", "", "", "", "", "", "", 
  "", "", "", "", ""}, {"OWID_ASI", "", "Asia", "2021-04-10", 3.0935131*^7, 
  288819., 258675., 446269., 2135., 1949., 6667.273, 62.248, 55.751, 96.182, 
  0.46, 0.42, "", "", "", "", "", "", "", "", "", "", "", "", "", "", "", "", 
  "", "", 3.52178925*^8, 1.40948453*^8, 3.6106533*^7, 8.886997*^6, 
  9.237939*^6, 7.59, 3.04, 0.78, 1991., "", 4.639847425*^9, "", "", "", "", 
  "", "", "", "", "", "", "", "", "", ""}, {"OWID_ASI", "", "Asia", 
  "2021-04-11", 3.1240946*^7, 305815., 270276., 448424., 2155., 2018., 
  6733.184, 65.911, 58.251, 96.646, 0.464, 0.435, "", "", "", "", "", "", "", 
  "", "", "", "", "", "", "", "", "", "", "", 3.58963807*^8, 1.44104376*^8, 
  3.6667259*^7, 6.784882*^6, 9.150222*^6, 7.74, 3.11, 0.79, 1972., "", 
  4.639847425*^9, "", "", "", "", "", "", "", "", "", "", "", "", "", ""}, 
 {"OWID_ASI", "", "Asia", "2021-04-12", 3.1544092*^7, 303146., 283640.571, 
  450736., 2312., 2134.571, 6798.519, 65.335, 61.131, 97.145, 0.498, 0.46, 
  "", "", "", "", "", "", "", "", "", "", "", "", "", "", "", "", "", "", 
  3.69235173*^8, 1.48467631*^8, 3.7809211*^7, 1.0271366*^7, 9.475471*^6, 
  7.96, 3.2, 0.81, 2042., "", 4.639847425*^9, "", "", "", "", "", "", "", "", 
  "", "", "", "", "", ""}, {"OWID_ASI", "", "Asia", "2021-04-13", 
  3.1876886*^7, 332794., 296102.571, 453162., 2426., 2182.714, 6870.244, 
  71.725, 63.817, 97.667, 0.523, 0.47, "", "", "", "", "", "", "", "", "", 
  "", "", "", "", "", "", "", "", "", 3.76976052*^8, 1.5158986*^8, 
  3.8480752*^7, 7.740879*^6, 9.234444*^6, 8.12, 3.27, 0.83, 1990., "", 
  4.639847425*^9, "", "", "", "", "", "", "", "", "", "", "", "", "", ""}, 
 {"OWID_ASI", "", "Asia", "2021-04-14", 3.2233739*^7, 356853., 308724.286, 
  455631., 2469., 2248.429, 6947.155, 76.911, 66.538, 98.2, 0.532, 0.485, "", 
  "", "", "", "", "", "", "", "", "", "", "", "", "", "", "", "", "", 
  3.85285362*^8, 1.55447907*^8, 3.9311953*^7, 8.30931*^6, 9.318018*^6, 8.3, 
  3.35, 0.85, 2008., "", 4.639847425*^9, "", "", "", "", "", "", "", "", "", 
  "", "", "", "", ""}, {"OWID_ASI", "", "Asia", "2021-04-15", 3.2605347*^7, 
  371608., 321743.286, 458325., 2694., 2345.571, 7027.246, 80.091, 69.344, 
  98.78, 0.581, 0.506, "", "", "", "", "", "", "", "", "", "", "", "", "", 
  "", "", "", "", "", 3.94122277*^8, 1.58452838*^8, 4.0572505*^7, 
  8.836915*^6, 8.787616*^6, 8.49, 3.42, 0.87, 1894., "", 4.639847425*^9, "", 
  "", "", "", "", "", "", "", "", "", "", "", "", ""}, 
 {"OWID_ASI", "", "Asia", "2021-04-16", 3.2994049*^7, 388702., 335391., 
  461111., 2786., 2425.286, 7111.02, 83.775, 72.285, 99.381, 0.6, 0.523, "", 
  "", "", "", "", "", "", "", "", "", "", "", "", "", "", "", "", "", 
  4.01604715*^8, 1.61120816*^8, 4.132821*^7, 7.482438*^6, 8.330398*^6, 8.66, 
  3.47, 0.89, 1795., "", 4.639847425*^9, "", "", "", "", "", "", "", "", "", 
  "", "", "", "", ""}, {"OWID_ASI", "", "Asia", "2021-04-17", 3.3403831*^7, 
  409782., 352671.429, 464040., 2929., 2538.714, 7199.338, 88.318, 76.009, 
  100.012, 0.631, 0.547, "", "", "", "", "", "", "", "", "", "", "", "", "", 
  "", "", "", "", "", 4.07705656*^8, 1.63569972*^8, 4.224438*^7, 6.100941*^6, 
  7.93239*^6, 8.79, 3.53, 0.91, 1710., "", 4.639847425*^9, "", "", "", "", 
  "", "", "", "", "", "", "", "", "", ""}, {"OWID_ASI", "", "Asia", 
  "2021-04-18", 3.3818604*^7, 414773., 368236.857, 467217., 3177., 2684.714, 
  7288.732, 89.394, 79.364, 100.697, 0.685, 0.579, "", "", "", "", "", "", 
  "", "", "", "", "", "", "", "", "", "", "", "", 4.1344581*^8, 
  1.65663195*^8, 4.3390156*^7, 5.740154*^6, 7.783143*^6, 8.91, 3.57, 0.94, 
  1677., "", 4.639847425*^9, "", "", "", "", "", "", "", "", "", "", "", "", 
  "", ""}, {"OWID_ASI", "", "Asia", "2021-04-19", 3.4218377*^7, 399773., 
  382040.714, 470550., 3333., 2830.571, 7374.893, 86.161, 82.339, 101.415, 
  0.718, 0.61, "", "", "", "", "", "", "", "", "", "", "", "", "", "", "", 
  "", "", "", 4.21002218*^8, 1.68705923*^8, 4.4805968*^7, 7.556408*^6, 
  7.395292*^6, 9.07, 3.64, 0.97, 1594., "", 4.639847425*^9, "", "", "", "", 
  "", "", "", "", "", "", "", "", "", ""}, {"OWID_ASI", "", "Asia", 
  "2021-04-20", 3.4666957*^7, 448580., 398581.571, 474260., 3710., 3014., 
  7471.573, 96.68, 85.904, 102.215, 0.8, 0.65, "", "", "", "", "", "", "", 
  "", "", "", "", "", "", "", "", "", "", "", 4.26716164*^8, 1.71318438*^8, 
  4.7073397*^7, 5.713946*^6, 7.10573*^6, 9.2, 3.69, 1.01, 1531., "", 
  4.639847425*^9, "", "", "", "", "", "", "", "", "", "", "", "", "", ""}, 
 {"OWID_ASI", "", "Asia", "2021-04-21", 3.5138536*^7, 471579., 414971., 
  478068., 3808., 3205.286, 7573.209, 101.637, 89.436, 103.035, 0.821, 0.691, 
  "", "", "", "", "", "", "", "", "", "", "", "", "", "", "", "", "", "", 
  4.36243023*^8, 1.74241183*^8, 4.7992995*^7, 9.526859*^6, 7.279666*^6, 9.4, 
  3.76, 1.03, 1569., "", 4.639847425*^9, "", "", "", "", "", "", "", "", "", 
  "", "", "", "", ""}, {"OWID_ASI", "", "Asia", "2021-04-22", 3.5621281*^7, 
  482745., 430847.714, 482017., 3949., 3384.571, 7677.253, 104.043, 92.858, 
  103.886, 0.851, 0.729, "", "", "", "", "", "", "", "", "", "", "", "", "", 
  "", "", "", "", "", 4.48449896*^8, 1.77200291*^8, 4.9888703*^7, 
  1.2206873*^7, 7.761088*^6, 9.67, 3.82, 1.08, 1673., "", 4.639847425*^9, "", 
  "", "", "", "", "", "", "", "", "", "", "", "", ""}, 
 {"OWID_ASI", "", "Asia", "2021-04-23", 3.610852*^7, 487239., 444924.429, 
  486295., 4278., 3597.714, 7782.265, 105.012, 95.892, 104.808, 0.922, 0.775, 
  "", "", "", "", "", "", "", "", "", "", "", "", "", "", "", "", "", "", 
  4.55615939*^8, 1.78512533*^8, 5.0527992*^7, 7.166043*^6, 7.715889*^6, 9.82, 
  3.85, 1.09, 1663., "", 4.639847425*^9, "", "", "", "", "", "", "", "", "", 
  "", "", "", "", ""}, {"OWID_ASI", "", "Asia", "2021-04-24", 3.6581961*^7, 
  473441., 454018.571, 490662., 4367., 3803.143, 7884.303, 102.038, 97.852, 
  105.75, 0.941, 0.82, "", "", "", "", "", "", "", "", "", "", "", "", "", 
  "", "", "", "", "", 4.60900067*^8, 1.79102239*^8, 5.086971*^7, 5.284128*^6, 
  7.599202*^6, 9.93, 3.86, 1.1, 1638., "", 4.639847425*^9, "", "", "", "", 
  "", "", "", "", "", "", "", "", "", ""}, {"OWID_ASI", "", "Asia", 
  "2021-04-25", 3.7055035*^7, 473074., 462347.286, 495069., 4407., 3978.857, 
  7986.262, 101.959, 99.647, 106.699, 0.95, 0.858, "", "", "", "", "", "", 
  "", "", "", "", "", "", "", "", "", "", "", "", 4.73299231*^8, 
  1.83892398*^8, 5.351822*^7, 1.2399164*^7, 8.550489*^6, 10.2, 3.96, 1.15, 
  1843., "", 4.639847425*^9, "", "", "", "", "", "", "", "", "", "", "", "", 
  "", ""}, {"OWID_ASI", "", "Asia", "2021-04-26", 3.7496027*^7, 440992., 
  468235.714, 499552., 4483., 4143.143, 8081.306, 95.045, 100.916, 107.666, 
  0.966, 0.893, "", "", "", "", "", "", "", "", "", "", "", "", "", "", "", 
  "", "", "", 4.82940327*^8, 1.867911*^8, 5.541158*^7, 9.641096*^6, 
  8.848301*^6, 10.41, 4.03, 1.19, 1907., "", 4.639847425*^9, "", "", "", "", 
  "", "", "", "", "", "", "", "", "", ""}, {"OWID_ASI", "", "Asia", 
  "2021-04-27", 3.7986034*^7, 490007., 474153.857, 504552., 5000., 4327.429, 
  8186.914, 105.608, 102.192, 108.743, 1.078, 0.933, "", "", "", "", "", "", 
  "", "", "", "", "", "", "", "", "", "", "", "", 4.94194747*^8, 
  1.89214604*^8, 5.7383398*^7, 1.125442*^7, 9.639798*^6, 10.65, 4.08, 1.24, 
  2078., "", 4.639847425*^9, "", "", "", "", "", "", "", "", "", "", "", "", 
  "", ""}, {"OWID_ASI", "", "Asia", "2021-04-28", 3.8492711*^7, 506677., 
  479167.857, 509870., 5318., 4543.143, 8296.116, 109.201, 103.272, 109.889, 
  1.146, 0.979, "", "", "", "", "", "", "", "", "", "", "", "", "", "", "", 
  "", "", "", 5.07729634*^8, 1.92645369*^8, 5.9214471*^7, 1.3534887*^7, 
  1.0212373*^7, 10.94, 4.15, 1.28, 2201., "", 4.639847425*^9, "", "", "", "", 
  "", "", "", "", "", "", "", "", "", ""}, {"OWID_ASI", "", "Asia", 
  "2021-04-29", 3.9007933*^7, 515222., 483807.429, 515111., 5241., 4727.714, 
  8407.159, 111.043, 104.272, 111.019, 1.13, 1.019, "", "", "", "", "", "", 
  "", "", "", "", "", "", "", "", "", "", "", "", 5.21933422*^8, 
  1.95948968*^8, 6.1719638*^7, 1.4203788*^7, 1.0497647*^7, 11.25, 4.22, 1.33, 
  2262., "", 4.639847425*^9, "", "", "", "", "", "", "", "", "", "", "", "", 
  "", ""}, {"OWID_ASI", "", "Asia", "2021-04-30", 3.9526308*^7, 518375., 
  488255.429, 520286., 5175., 4855.857, 8518.881, 111.722, 105.231, 112.134, 
  1.115, 1.047, "", "", "", "", "", "", "", "", "", "", "", "", "", "", "", 
  "", "", "", 5.3772448*^8, 1.98178224*^8, 6.3369192*^7, 1.5791058*^7, 
  1.1729792*^7, 11.59, 4.27, 1.37, 2528., "", 4.639847425*^9, "", "", "", "", 
  "", "", "", "", "", "", "", "", "", ""}, {"OWID_ASI", "", "Asia", 
  "2021-05-01", 4.0023584*^7, 497276., 491660.429, 525471., 5185., 4972.714, 
  8626.056, 107.175, 105.965, 113.252, 1.117, 1.072, "", "", "", "", "", "", 
  "", "", "", "", "", "", "", "", "", "", "", "", 5.45374946*^8, 
  1.99381556*^8, 6.426862*^7, 7.650466*^6, 1.206784*^7, 11.75, 4.3, 1.39, 
  2601., "", 4.639847425*^9, "", "", "", "", "", "", "", "", "", "", "", "", 
  "", ""}, {"OWID_ASI", "", "Asia", "2021-05-02", 4.0500959*^7, 477375., 
  492274.857, 530399., 4928., 5047.143, 8728.942, 102.886, 106.097, 114.314, 
  1.062, 1.088, "", "", "", "", "", "", "", "", "", "", "", "", "", "", "", 
  "", "", "", 5.51778107*^8, 2.00073248*^8, 6.4877551*^7, 6.403161*^6, 
  1.1211268*^7, 11.89, 4.31, 1.4, 2416., "", 4.639847425*^9, "", "", "", "", 
  "", "", "", "", "", "", "", "", "", ""}, {"OWID_ASI", "", "Asia", 
  "2021-05-03", 4.09605*^7, 459541., 494924.714, 535432., 5033., 5125.714, 
  8827.984, 99.042, 106.668, 115.399, 1.085, 1.105, "", "", "", "", "", "", 
  "", "", "", "", "", "", "", "", "", "", "", "", 5.59291476*^8, 
  2.01549016*^8, 6.6205846*^7, 7.513369*^6, 1.0907307*^7, 12.05, 4.34, 1.43, 
  2351., "", 4.639847425*^9, "", "", "", "", "", "", "", "", "", "", "", "", 
  "", ""}, {"OWID_ASI", "", "Asia", "2021-05-04", 4.144744*^7, 486940., 
  494486.571, 540641., 5209., 5155.571, 8932.932, 104.947, 106.574, 116.521, 
  1.123, 1.111, "", "", "", "", "", "", "", "", "", "", "", "", "", "", "", 
  "", "", "", 5.70088093*^8, 2.03970984*^8, 6.8523987*^7, 1.0796617*^7, 
  1.0841907*^7, 12.29, 4.4, 1.48, 2337., "", 4.639847425*^9, "", "", "", "", 
  "", "", "", "", "", "", "", "", "", ""}, {"OWID_ASI", "", "Asia", 
  "2021-05-05", 4.1965452*^7, 518012., 496105.857, 546322., 5681., 5207.429, 
  9044.576, 111.644, 106.923, 117.746, 1.224, 1.122, "", "", "", "", "", "", 
  "", "", "", "", "", "", "", "", "", "", "", "", 5.79568943*^8, 
  2.06214517*^8, 7.0470495*^7, 9.48085*^6, 1.0262758*^7, 12.49, 4.44, 1.52, 
  2212., "", 4.639847425*^9, "", "", "", "", "", "", "", "", "", "", "", "", 
  "", ""}, {"OWID_ASI", "", "Asia", "2021-05-06", 4.2490581*^7, 525129., 
  497521.143, 551943., 5621., 5261.714, 9157.754, 113.178, 107.228, 118.957, 
  1.211, 1.134, "", "", "", "", "", "", "", "", "", "", "", "", "", "", "", 
  "", "", "", 5.92970069*^8, 2.08748679*^8, 7.2825403*^7, 1.3401126*^7, 
  1.0148092*^7, 12.78, 4.5, 1.57, 2187., "", 4.639847425*^9, "", "", "", "", 
  "", "", "", "", "", "", "", "", "", ""}, {"OWID_ASI", "", "Asia", 
  "2021-05-07", 4.2995677*^7, 505096., 495624.143, 557659., 5716., 5339., 
  9266.614, 108.86, 106.819, 120.189, 1.232, 1.151, "", "", "", "", "", "", 
  "", "", "", "", "", "", "", "", "", "", "", "", 6.08332824*^8, 
  2.10970895*^8, 7.5226399*^7, 1.5362755*^7, 1.0086906*^7, 13.11, 4.55, 1.62, 
  2174., "", 4.639847425*^9, "", "", "", "", "", "", "", "", "", "", "", "", 
  "", ""}, {"OWID_ASI", "", "Asia", "2021-05-08", 4.3494425*^7, 498748., 
  495834.429, 563247., 5588., 5396.571, 9374.107, 107.492, 106.864, 121.393, 
  1.204, 1.163, "", "", "", "", "", "", "", "", "", "", "", "", "", "", "", 
  "", "", "", 6.20922715*^8, 2.12412835*^8, 7.6796136*^7, 1.2589891*^7, 
  1.0792538*^7, 13.38, 4.58, 1.66, 2326., "", 4.639847425*^9, "", "", "", "", 
  "", "", "", "", "", "", "", "", "", ""}, {"OWID_ASI", "", "Asia", 
  "2021-05-09", 4.3950533*^7, 456108., 492796.286, 568619., 5372., 5460., 
  9472.409, 98.302, 106.21, 122.551, 1.158, 1.177, "", "", "", "", "", "", 
  "", "", "", "", "", "", "", "", "", "", "", "", 6.29860706*^8, 
  2.13625209*^8, 7.7613122*^7, 8.937991*^6, 1.1154657*^7, 13.58, 4.6, 1.67, 
  2404., "", 4.639847425*^9, "", "", "", "", "", "", "", "", "", "", "", "", 
  "", ""}, {"OWID_ASI", "", "Asia", "2021-05-10", 4.4369644*^7, 419111., 
  487020.571, 574129., 5510., 5528.143, 9562.738, 90.329, 104.965, 123.739, 
  1.188, 1.191, "", "", "", "", "", "", "", "", "", "", "", "", "", "", "", 
  "", "", "", 6.4474465*^8, 2.16926228*^8, 7.9996055*^7, 1.4883944*^7, 
  1.2207596*^7, 13.9, 4.68, 1.72, 2631., "", 4.639847425*^9, "", "", "", "", 
  "", "", "", "", "", "", "", "", "", ""}, {"OWID_ASI", "", "Asia", 
  "2021-05-11", 4.4813046*^7, 443402., 480800.857, 580020., 5891., 5625.571, 
  9658.302, 95.564, 103.624, 125.008, 1.27, 1.212, "", "", "", "", "", "", 
  "", "", "", "", "", "", "", "", "", "", "", "", 6.60344929*^8, 
  2.20367823*^8, 8.3448141*^7, 1.5600279*^7, 1.2893834*^7, 14.23, 4.75, 1.8, 
  2779., "", 4.639847425*^9, "", "", "", "", "", "", "", "", "", "", "", "", 
  "", ""}, {"OWID_ASI", "", "Asia", "2021-05-12", 4.5265838*^7, 452792., 
  471483.714, 585684., 5664., 5623.143, 9755.889, 97.588, 101.616, 126.229, 
  1.221, 1.212, "", "", "", "", "", "", "", "", "", "", "", "", "", "", "", 
  "", "", "", 6.75529353*^8, 2.2213598*^8, 8.500826*^7, 1.5184424*^7, 
  1.370863*^7, 14.56, 4.79, 1.83, 2955., "", 4.639847425*^9, "", "", "", "", 
  "", "", "", "", "", "", "", "", "", ""}, {"OWID_ASI", "", "Asia", 
  "2021-05-13", 4.5696137*^7, 430299., 457936.571, 591149., 5465., 5600.857, 
  9848.629, 92.74, 98.696, 127.407, 1.178, 1.207, "", "", "", "", "", "", "", 
  "", "", "", "", "", "", "", "", "", "", "", 6.92396144*^8, 2.24170402*^8, 
  8.6861188*^7, 1.6866791*^7, 1.4203725*^7, 14.92, 4.83, 1.87, 3061., "", 
  4.639847425*^9, "", "", "", "", "", "", "", "", "", "", "", "", "", ""}, 
 {"OWID_ASI", "", "Asia", "2021-05-14", 4.6095467*^7, 399330., 442827.143, 
  596372., 5223., 5530.429, 9934.695, 86.065, 95.44, 128.533, 1.126, 1.192, 
  "", "", "", "", "", "", "", "", "", "", "", "", "", "", "", "", "", "", 
  7.08365565*^8, 2.25586065*^8, 8.7786291*^7, 1.5969421*^7, 1.4290392*^7, 
  15.27, 4.86, 1.89, 3080., "", 4.639847425*^9, "", "", "", "", "", "", "", 
  "", "", "", "", "", "", ""}, {"OWID_ASI", "", "Asia", "2021-05-15", 
  4.6478243*^7, 382776., 426259.714, 601768., 5396., 5503., 10017.192, 
  82.498, 91.869, 129.696, 1.163, 1.186, "", "", "", "", "", "", "", "", "", 
  "", "", "", "", "", "", "", "", "", 7.23319318*^8, 2.27172284*^8, 
  8.8620185*^7, 1.4953753*^7, 1.4628086*^7, 15.59, 4.9, 1.91, 3153., "", 
  4.639847425*^9, "", "", "", "", "", "", "", "", "", "", "", "", "", ""}, 
 {"OWID_ASI", "", "Asia", "2021-05-16", 4.6834145*^7, 355902., 411944.571, 
  607305., 5537., 5526.571, 10093.898, 76.706, 88.784, 130.889, 1.193, 1.191, 
  "", "", "", "", "", "", "", "", "", "", "", "", "", "", "", "", "", "", 
  7.39903594*^8, 2.2861003*^8, 8.9253606*^7, 1.6584276*^7, 1.5720413*^7, 
  15.95, 4.93, 1.92, 3388., "", 4.639847425*^9, "", "", "", "", "", "", "", 
  "", "", "", "", "", "", ""}, {"OWID_ASI", "", "Asia", "2021-05-17", 
  4.7181063*^7, 346918., 401631.286, 613233., 5928., 5586.286, 10168.667, 
  74.769, 86.561, 132.167, 1.278, 1.204, "", "", "", "", "", "", "", "", "", 
  "", "", "", "", "", "", "", "", "", 7.59135732*^8, 2.31285869*^8, 
  9.0558428*^7, 1.9232138*^7, 1.6341583*^7, 16.36, 4.98, 1.95, 3522., "", 
  4.639847425*^9, "", "", "", "", "", "", "", "", "", "", "", "", "", ""}, 
 {"OWID_ASI", "", "Asia", "2021-05-18", 4.7533503*^7, 352440., 388636.714, 
  619439., 6206., 5631.286, 10244.626, 75.959, 83.761, 133.504, 1.338, 1.214, 
  "", "", "", "", "", "", "", "", "", "", "", "", "", "", "", "", "", "", 
  7.77528727*^8, 2.33953733*^8, 9.2278545*^7, 1.8392995*^7, 1.6740543*^7, 
  16.76, 5.04, 1.99, 3608., "", 4.639847425*^9, "", "", "", "", "", "", "", 
  "", "", "", "", "", "", ""}, {"OWID_ASI", "", "Asia", "2021-05-19", 
  4.7897742*^7, 364239., 375986.286, 624928., 5489., 5606.286, 10323.129, 
  78.502, 81.034, 134.687, 1.183, 1.208, "", "", "", "", "", "", "", "", "", 
  "", "", "", "", "", "", "", "", "", 7.94470537*^8, 2.35876974*^8, 
  9.3159259*^7, 1.694181*^7, 1.6991598*^7, 17.12, 5.08, 2.01, 3662., "", 
  4.639847425*^9, "", "", "", "", "", "", "", "", "", "", "", "", "", ""}, 
 {"OWID_ASI", "", "Asia", "2021-05-20", 4.8244404*^7, 346662., 364038.143, 
  630616., 5688., 5638.143, 10397.843, 74.714, 78.459, 135.913, 1.226, 1.215, 
  "", "", "", "", "", "", "", "", "", "", "", "", "", "", "", "", "", "", 
  8.17216076*^8, 2.3914957*^8, 9.4696686*^7, 2.2745539*^7, 1.7831419*^7, 
  17.61, 5.15, 2.04, 3843., "", 4.639847425*^9, "", "", "", "", "", "", "", 
  "", "", "", "", "", "", ""}, {"OWID_ASI", "", "Asia", "2021-05-21", 
  4.8588855*^7, 344451., 356198.286, 636269., 5653., 5699.571, 10472.08, 
  74.238, 76.769, 137.131, 1.218, 1.228, "", "", "", "", "", "", "", "", "", 
  "", "", "", "", "", "", "", "", "", 8.36462095*^8, 2.40282085*^8, 
  9.570959*^7, 1.9246019*^7, 1.8299504*^7, 18.03, 5.18, 2.06, 3944., "", 
  4.639847425*^9, "", "", "", "", "", "", "", "", "", "", "", "", "", ""}, 
 {"OWID_ASI", "", "Asia", "2021-05-22", 4.8909464*^7, 320609., 347317.286, 
  641378., 5109., 5658.571, 10541.179, 69.099, 74.855, 138.233, 1.101, 1.22, 
  "", "", "", "", "", "", "", "", "", "", "", "", "", "", "", "", "", "", 
  8.54534951*^8, 2.4381667*^8, 9.6562642*^7, 1.8072856*^7, 1.874509*^7, 
  18.42, 5.25, 2.08, 4040., "", 4.639847425*^9, "", "", "", "", "", "", "", 
  "", "", "", "", "", "", ""}, {"OWID_ASI", "", "Asia", "2021-05-23", 
  4.920538*^7, 295916., 338747.857, 647018., 5640., 5673.286, 10604.956, 
  63.777, 73.008, 139.448, 1.216, 1.223, "", "", "", "", "", "", "", "", "", 
  "", "", "", "", "", "", "", "", "", 8.71204708*^8, 2.45855711*^8, 
  9.7385142*^7, 1.6669757*^7, 1.8757302*^7, 18.78, 5.3, 2.1, 4043., "", 
  4.639847425*^9, "", "", "", "", "", "", "", "", "", "", "", "", "", ""}, 
 {"OWID_ASI", "", "Asia", "2021-05-24", 4.9482041*^7, 276661., 328711.143, 
  651905., 4887., 5524.571, 10664.584, 59.627, 70.845, 140.501, 1.053, 1.191, 
  "", "", "", "", "", "", "", "", "", "", "", "", "", "", "", "", "", "", 
  8.93579095*^8, 2.50419545*^8, 9.8679697*^7, 2.2374387*^7, 1.9206195*^7, 
  19.26, 5.4, 2.13, 4139., "", 4.639847425*^9, "", "", "", "", "", "", "", 
  "", "", "", "", "", "", ""}, {"OWID_ASI", "", "Asia", "2021-05-25", 
  4.9774434*^7, 292393., 320133., 657335., 5430., 5413.714, 10727.601, 
  63.018, 68.996, 141.672, 1.17, 1.167, "", "", "", "", "", "", "", "", "", 
  "", "", "", "", "", "", "", "", "", 9.17632603*^8, 2.53465892*^8, 
  9.9776897*^7, 2.4053508*^7, 2.0014839*^7, 19.78, 5.46, 2.15, 4314., "", 
  4.639847425*^9, "", "", "", "", "", "", "", "", "", "", "", "", "", ""}, 
 {"OWID_ASI", "", "Asia", "2021-05-26", 5.0065902*^7, 291468., 309737.143, 
  662491., 5156., 5366.143, 10790.42, 62.818, 66.756, 142.783, 1.111, 1.157, 
  "", "", "", "", "", "", "", "", "", "", "", "", "", "", "", "", "", "", 
  9.42571218*^8, 2.57330771*^8, 1.00507373*^8, 2.4938615*^7, 2.115724*^7, 
  20.31, 5.55, 2.17, 4560., "", 4.639847425*^9, "", "", "", "", "", "", "", 
  "", "", "", "", "", "", ""}, {"OWID_ASI", "", "Asia", "2021-05-27", 
  5.0338859*^7, 272957., 299207.857, 667473., 4982., 5265.286, 10849.249, 
  58.829, 64.487, 143.857, 1.074, 1.135, "", "", "", "", "", "", "", "", "", 
  "", "", "", "", "", "", "", "", "", 9.66134886*^8, 2.62080431*^8, 
  1.01506235*^8, 2.3563668*^7, 2.1274116*^7, 20.82, 5.65, 2.19, 4585., "", 
  4.639847425*^9, "", "", "", "", "", "", "", "", "", "", "", "", "", ""}, 
 {"OWID_ASI", "", "Asia", "2021-05-28", 5.0596414*^7, 257555., 286794.143, 
  672465., 4992., 5170.857, 10904.758, 55.509, 61.811, 144.933, 1.076, 1.114, 
  "", "", "", "", "", "", "", "", "", "", "", "", "", "", "", "", "", "", 
  9.88629894*^8, 2.65002658*^8, 1.02161893*^8, 2.2495008*^7, 2.1738257*^7, 
  21.31, 5.71, 2.2, 4685., "", 4.639847425*^9, "", "", "", "", "", "", "", 
  "", "", "", "", "", "", ""}, {"OWID_ASI", "", "Asia", "2021-05-29", 
  5.0836731*^7, 240317., 275323.857, 677164., 4699., 5112.286, 10956.552, 
  51.794, 59.339, 145.945, 1.013, 1.102, "", "", "", "", "", "", "", "", "", 
  "", "", "", "", "", "", "", "", "", 1.011563104*^9, 2.6912623*^8, 
  1.02772828*^8, 2.293321*^7, 2.2432593*^7, 21.8, 5.8, 2.22, 4835., "", 
  4.639847425*^9, "", "", "", "", "", "", "", "", "", "", "", "", "", ""}, 
 {"OWID_ASI", "", "Asia", "2021-05-30", 5.1064415*^7, 227684., 265576.429, 
  681506., 4342., 4926.857, 11005.624, 49.071, 57.238, 146.881, 0.936, 1.062, 
  "", "", "", "", "", "", "", "", "", "", "", "", "", "", "", "", "", "", 
  1.035154223*^9, 2.73127517*^8, 1.03894352*^8, 2.3591119*^7, 2.3421359*^7, 
  22.31, 5.89, 2.24, 5048., "", 4.639847425*^9, "", "", "", "", "", "", "", 
  "", "", "", "", "", "", ""}, {"OWID_ASI", "", "Asia", "2021-05-31", 
  5.1265865*^7, 201450., 254832., 685524., 4018., 4802.714, 11049.041, 
  43.417, 54.922, 147.747, 0.866, 1.035, "", "", "", "", "", "", "", "", "", 
  "", "", "", "", "", "", "", "", "", 1.062051791*^9, 2.76462015*^8, 
  1.04937884*^8, 2.6897568*^7, 2.4067528*^7, 22.89, 5.96, 2.26, 5187., "", 
  4.639847425*^9, "", "", "", "", "", "", "", "", "", "", "", "", "", ""}, 
 {"OWID_ASI", "", "Asia", "2021-06-01", 5.1473372*^7, 207507., 242705.429, 
  689914., 4390., 4654.143, 11093.764, 44.723, 52.309, 148.693, 0.946, 1.003, 
  "", "", "", "", "", "", "", "", "", "", "", "", "", "", "", "", "", "", 
  1.089404375*^9, 2.81421981*^8, 1.06226114*^8, 2.7352584*^7, 2.4538825*^7, 
  23.48, 6.07, 2.29, 5289., "", 4.639847425*^9, "", "", "", "", "", "", "", 
  "", "", "", "", "", "", ""}, {"OWID_ASI", "", "Asia", "2021-06-02", 
  5.1684192*^7, 210820., 231184.286, 694221., 4307., 4532.857, 11139.201, 
  45.437, 49.826, 149.622, 0.928, 0.977, "", "", "", "", "", "", "", "", "", 
  "", "", "", "", "", "", "", "", "", 1.11792254*^9, 2.85768177*^8, 
  1.07209822*^8, 2.8518165*^7, 2.5050189*^7, 24.09, 6.16, 2.31, 5399., "", 
  4.639847425*^9, "", "", "", "", "", "", "", "", "", "", "", "", "", ""}, 
 {"OWID_ASI", "", "Asia", "2021-06-03", 5.1896112*^7, 211920., 222464.714, 
  698314., 4093., 4405.857, 11184.875, 45.674, 47.947, 150.504, 0.882, 0.95, 
  "", "", "", "", "", "", "", "", "", "", "", "", "", "", "", "", "", "", 
  1.142428339*^9, 2.90292235*^8, 1.0826045*^8, 2.4505799*^7, 2.5184779*^7, 
  24.62, 6.26, 2.33, 5428., "", 4.639847425*^9, "", "", "", "", "", "", "", 
  "", "", "", "", "", "", ""}, {"OWID_ASI", "", "Asia", "2021-06-04", 
  5.2091147*^7, 195035., 213533.286, 703002., 4688., 4362.429, 11226.909, 
  42.035, 46.022, 151.514, 1.01, 0.94, "", "", "", "", "", "", "", "", "", 
  "", "", "", "", "", "", "", "", "", 1.170720138*^9, 2.96705298*^8, 
  1.09040073*^8, 2.8291799*^7, 2.6012892*^7, 25.23, 6.39, 2.35, 5606., "", 
  4.639847425*^9, "", "", "", "", "", "", "", "", "", "", "", "", "", ""}, 
 {"OWID_ASI", "", "Asia", "2021-06-05", 5.2271576*^7, 180429., 204977.857, 
  706871., 3869., 4243.857, 11265.796, 38.887, 44.178, 152.348, 0.834, 0.915, 
  "", "", "", "", "", "", "", "", "", "", "", "", "", "", "", "", "", "", 
  1.193496117*^9, 3.00174151*^8, 1.09856116*^8, 2.2775979*^7, 2.599043*^7, 
  25.72, 6.47, 2.37, 5602., "", 4.639847425*^9, "", "", "", "", "", "", "", 
  "", "", "", "", "", "", ""}, {"OWID_ASI", "", "Asia", "2021-06-06", 
  5.2437784*^7, 166208., 196195.571, 710499., 3628., 4141.857, 11301.618, 
  35.822, 42.285, 153.13, 0.782, 0.893, "", "", "", "", "", "", "", "", "", 
  "", "", "", "", "", "", "", "", "", 1.214492449*^9, 3.05065251*^8, 
  1.10991348*^8, 2.0996332*^7, 2.5619747*^7, 26.18, 6.57, 2.39, 5522., "", 
  4.639847425*^9, "", "", "", "", "", "", "", "", "", "", "", "", "", ""}, 
 {"OWID_ASI", "", "Asia", "2021-06-07", 5.258529*^7, 147506., 188489.286, 
  713778., 3279., 4036.286, 11333.409, 31.791, 40.624, 153.837, 0.707, 0.87, 
  "", "", "", "", "", "", "", "", "", "", "", "", "", "", "", "", "", "", 
  1.236751708*^9, 3.10046393*^8, 1.11860536*^8, 2.2259259*^7, 2.4957131*^7, 
  26.66, 6.68, 2.41, 5379., "", 4.639847425*^9, "", "", "", "", "", "", "", 
  "", "", "", "", "", "", ""}, {"AUS", "Oceania", "Australia", "2020-01-26", 
  4., 4., "", "", "", "", 0.157, 0.157, "", "", "", "", "", "", "", "", "", 
  "", "", "", "", "", "", "", "", "", "", "", "", "", "", "", "", "", "", "", 
  "", "", "", 11.11, 2.5499881*^7, 3.202, 37.9, 15.504, 10.129, 44648.71, 
  0.5, 107.791, 5.07, 13., 16.5, "", 3.84, 83.44, 0.944}, 
 {"AUS", "Oceania", "Australia", "2020-01-27", 5., 1., "", "", "", "", 0.196, 
  0.039, "", "", "", "", "", "", "", "", "", "", "", "", "", "", "", "", "", 
  "", "", "", "", "", "", "", "", "", "", "", "", "", "", 11.11, 
  2.5499881*^7, 3.202, 37.9, 15.504, 10.129, 44648.71, 0.5, 107.791, 5.07, 
  13., 16.5, "", 3.84, 83.44, 0.944}, {"AUS", "Oceania", "Australia", 
  "2020-01-28", 5., 0., "", "", "", "", 0.196, 0., "", "", "", "", "", "", 
  "", "", "", "", "", "", "", "", "", "", "", "", "", "", "", "", "", "", "", 
  "", "", "", "", "", "", 11.11, 2.5499881*^7, 3.202, 37.9, 15.504, 10.129, 
  44648.71, 0.5, 107.791, 5.07, 13., 16.5, "", 3.84, 83.44, 0.944}, 
 {"AUS", "Oceania", "Australia", "2020-01-29", 6., 1., "", "", "", "", 0.235, 
  0.039, "", "", "", "", "", "", "", "", "", "", "", "", "", "", "", "", "", 
  "", "", "", "", "", "", "", "", "", "", "", "", "", "", 11.11, 
  2.5499881*^7, 3.202, 37.9, 15.504, 10.129, 44648.71, 0.5, 107.791, 5.07, 
  13., 16.5, "", 3.84, 83.44, 0.944}, {"AUS", "Oceania", "Australia", 
  "2020-01-30", 9., 3., "", "", "", "", 0.353, 0.118, "", "", "", "", "", "", 
  "", "", "", "", "", "", "", "", "", "", "", "", "", "", "", "", "", "", "", 
  "", "", "", "", "", "", 11.11, 2.5499881*^7, 3.202, 37.9, 15.504, 10.129, 
  44648.71, 0.5, 107.791, 5.07, 13., 16.5, "", 3.84, 83.44, 0.944}, 
 {"AUS", "Oceania", "Australia", "2020-01-31", 9., 0., 1.286, "", "", 0., 
  0.353, 0., 0.05, "", "", 0., "", "", "", "", "", "", "", "", "", "", "", 
  "", "", "", "", "", "", "", "", "", "", "", "", "", "", "", "", 11.11, 
  2.5499881*^7, 3.202, 37.9, 15.504, 10.129, 44648.71, 0.5, 107.791, 5.07, 
  13., 16.5, "", 3.84, 83.44, 0.944}, {"AUS", "Oceania", "Australia", 
  "2020-02-01", 12., 3., 1.714, "", "", 0., 0.471, 0.118, 0.067, "", "", 0., 
  "", "", "", "", "", "", "", "", "", "", "", "", "", "", "", "", "", "", "", 
  "", "", "", "", "", "", "", "", 19.44, 2.5499881*^7, 3.202, 37.9, 15.504, 
  10.129, 44648.71, 0.5, 107.791, 5.07, 13., 16.5, "", 3.84, 83.44, 0.944}, 
 {"AUS", "Oceania", "Australia", "2020-02-02", 12., 0., 1.143, "", "", 0., 
  0.471, 0., 0.045, "", "", 0., "", "", "", "", "", "", "", "", "", "", "", 
  "", "", "", "", "", "", "", "", "", "", "", "", "", "", "", "", 19.44, 
  2.5499881*^7, 3.202, 37.9, 15.504, 10.129, 44648.71, 0.5, 107.791, 5.07, 
  13., 16.5, "", 3.84, 83.44, 0.944}, {"AUS", "Oceania", "Australia", 
  "2020-02-03", 12., 0., 1., "", "", 0., 0.471, 0., 0.039, "", "", 0., "", 
  "", "", "", "", "", "", "", "", "", "", "", "", "", "", "", "", "", "", "", 
  "", "", "", "", "", "", "", 19.44, 2.5499881*^7, 3.202, 37.9, 15.504, 
  10.129, 44648.71, 0.5, 107.791, 5.07, 13., 16.5, "", 3.84, 83.44, 0.944}, 
 {"AUS", "Oceania", "Australia", "2020-02-04", 13., 1., 1.143, "", "", 0., 
  0.51, 0.039, 0.045, "", "", 0., "", "", "", "", "", "", "", "", "", "", "", 
  "", "", "", "", "", "", "", "", "", "", "", "", "", "", "", "", 19.44, 
  2.5499881*^7, 3.202, 37.9, 15.504, 10.129, 44648.71, 0.5, 107.791, 5.07, 
  13., 16.5, "", 3.84, 83.44, 0.944}, {"AUS", "Oceania", "Australia", 
  "2020-02-05", 13., 0., 1., "", "", 0., 0.51, 0., 0.039, "", "", 0., "", "", 
  "", "", "", "", "", "", "", "", "", "", "", "", "", "", "", "", "", "", "", 
  "", "", "", "", "", "", 19.44, 2.5499881*^7, 3.202, 37.9, 15.504, 10.129, 
  44648.71, 0.5, 107.791, 5.07, 13., 16.5, "", 3.84, 83.44, 0.944}, 
 {"AUS", "Oceania", "Australia", "2020-02-06", 14., 1., 0.714, "", "", 0., 
  0.549, 0.039, 0.028, "", "", 0., "", "", "", "", "", "", "", "", "", "", 
  "", "", "", "", "", "", "", "", "", "", "", "", "", "", "", "", "", 19.44, 
  2.5499881*^7, 3.202, 37.9, 15.504, 10.129, 44648.71, 0.5, 107.791, 5.07, 
  13., 16.5, "", 3.84, 83.44, 0.944}, {"AUS", "Oceania", "Australia", 
  "2020-02-07", 15., 1., 0.857, "", "", 0., 0.588, 0.039, 0.034, "", "", 0., 
  "", "", "", "", "", "", "", "", "", "", "", "", "", "", "", "", "", "", "", 
  "", "", "", "", "", "", "", "", 19.44, 2.5499881*^7, 3.202, 37.9, 15.504, 
  10.129, 44648.71, 0.5, 107.791, 5.07, 13., 16.5, "", 3.84, 83.44, 0.944}, 
 {"AUS", "Oceania", "Australia", "2020-02-08", 15., 0., 0.429, "", "", 0., 
  0.588, 0., 0.017, "", "", 0., "", "", "", "", "", "", "", "", "", "", "", 
  "", "", "", "", "", "", "", "", "", "", "", "", "", "", "", "", 19.44, 
  2.5499881*^7, 3.202, 37.9, 15.504, 10.129, 44648.71, 0.5, 107.791, 5.07, 
  13., 16.5, "", 3.84, 83.44, 0.944}, {"AUS", "Oceania", "Australia", 
  "2020-02-09", 15., 0., 0.429, "", "", 0., 0.588, 0., 0.017, "", "", 0., "", 
  "", "", "", "", "", "", "", "", "", "", "", "", "", "", "", "", "", "", "", 
  "", "", "", "", "", "", "", 19.44, 2.5499881*^7, 3.202, 37.9, 15.504, 
  10.129, 44648.71, 0.5, 107.791, 5.07, 13., 16.5, "", 3.84, 83.44, 0.944}, 
 {"AUS", "Oceania", "Australia", "2020-02-10", 15., 0., 0.429, "", "", 0., 
  0.588, 0., 0.017, "", "", 0., "", "", "", "", "", "", "", "", "", "", "", 
  "", "", "", "", "", "", "", "", "", "", "", "", "", "", "", "", 19.44, 
  2.5499881*^7, 3.202, 37.9, 15.504, 10.129, 44648.71, 0.5, 107.791, 5.07, 
  13., 16.5, "", 3.84, 83.44, 0.944}, {"AUS", "Oceania", "Australia", 
  "2020-02-11", 15., 0., 0.286, "", "", 0., 0.588, 0., 0.011, "", "", 0., "", 
  "", "", "", "", "", "", "", "", "", "", "", "", "", "", "", "", "", "", "", 
  "", "", "", "", "", "", "", 19.44, 2.5499881*^7, 3.202, 37.9, 15.504, 
  10.129, 44648.71, 0.5, 107.791, 5.07, 13., 16.5, "", 3.84, 83.44, 0.944}, 
 {"AUS", "Oceania", "Australia", "2020-02-12", 15., 0., 0.286, "", "", 0., 
  0.588, 0., 0.011, "", "", 0., "", "", "", "", "", "", "", "", "", "", "", 
  "", "", "", "", "", "", "", "", "", "", "", "", "", "", "", "", 19.44, 
  2.5499881*^7, 3.202, 37.9, 15.504, 10.129, 44648.71, 0.5, 107.791, 5.07, 
  13., 16.5, "", 3.84, 83.44, 0.944}, {"AUS", "Oceania", "Australia", 
  "2020-02-13", 15., 0., 0.143, "", "", 0., 0.588, 0., 0.006, "", "", 0., "", 
  "", "", "", "", "", "", "", "", "", "", "", "", "", "", "", "", "", "", "", 
  "", "", "", "", "", "", "", 19.44, 2.5499881*^7, 3.202, 37.9, 15.504, 
  10.129, 44648.71, 0.5, 107.791, 5.07, 13., 16.5, "", 3.84, 83.44, 0.944}, 
 {"AUS", "Oceania", "Australia", "2020-02-14", 15., 0., 0., "", "", 0., 
  0.588, 0., 0., "", "", 0., "", "", "", "", "", "", "", "", "", "", "", "", 
  "", "", "", "", "", "", "", "", "", "", "", "", "", "", "", 19.44, 
  2.5499881*^7, 3.202, 37.9, 15.504, 10.129, 44648.71, 0.5, 107.791, 5.07, 
  13., 16.5, "", 3.84, 83.44, 0.944}, {"AUS", "Oceania", "Australia", 
  "2020-02-15", 15., 0., 0., "", "", 0., 0.588, 0., 0., "", "", 0., "", "", 
  "", "", "", "", "", "", "", "", "", "", "", "", "", "", "", "", "", "", "", 
  "", "", "", "", "", "", 19.44, 2.5499881*^7, 3.202, 37.9, 15.504, 10.129, 
  44648.71, 0.5, 107.791, 5.07, 13., 16.5, "", 3.84, 83.44, 0.944}, 
 {"AUS", "Oceania", "Australia", "2020-02-16", 15., 0., 0., "", "", 0., 
  0.588, 0., 0., "", "", 0., "", "", "", "", "", "", "", "", "", "", "", "", 
  "", "", "", "", "", "", "", "", "", "", "", "", "", "", "", 19.44, 
  2.5499881*^7, 3.202, 37.9, 15.504, 10.129, 44648.71, 0.5, 107.791, 5.07, 
  13., 16.5, "", 3.84, 83.44, 0.944}, {"AUS", "Oceania", "Australia", 
  "2020-02-17", 15., 0., 0., "", "", 0., 0.588, 0., 0., "", "", 0., "", "", 
  "", "", "", "", "", "", "", "", "", "", "", "", "", "", "", "", "", "", "", 
  "", "", "", "", "", "", 19.44, 2.5499881*^7, 3.202, 37.9, 15.504, 10.129, 
  44648.71, 0.5, 107.791, 5.07, 13., 16.5, "", 3.84, 83.44, 0.944}, 
 {"AUS", "Oceania", "Australia", "2020-02-18", 15., 0., 0., "", "", 0., 
  0.588, 0., 0., "", "", 0., "", "", "", "", "", "", "", "", "", "", "", "", 
  "", "", "", "", "", "", "", "", "", "", "", "", "", "", "", 19.44, 
  2.5499881*^7, 3.202, 37.9, 15.504, 10.129, 44648.71, 0.5, 107.791, 5.07, 
  13., 16.5, "", 3.84, 83.44, 0.944}, {"AUS", "Oceania", "Australia", 
  "2020-02-19", 15., 0., 0., "", "", 0., 0.588, 0., 0., "", "", 0., "", "", 
  "", "", "", "", "", "", "", "", "", "", "", "", "", "", "", "", "", "", "", 
  "", "", "", "", "", "", 19.44, 2.5499881*^7, 3.202, 37.9, 15.504, 10.129, 
  44648.71, 0.5, 107.791, 5.07, 13., 16.5, "", 3.84, 83.44, 0.944}, 
 {"AUS", "Oceania", "Australia", "2020-02-20", 15., 0., 0., "", "", 0., 
  0.588, 0., 0., "", "", 0., "", "", "", "", "", "", "", "", "", "", "", "", 
  "", "", "", "", "", "", "", "", "", "", "", "", "", "", "", 19.44, 
  2.5499881*^7, 3.202, 37.9, 15.504, 10.129, 44648.71, 0.5, 107.791, 5.07, 
  13., 16.5, "", 3.84, 83.44, 0.944}, {"AUS", "Oceania", "Australia", 
  "2020-02-21", 15., 0., 0., "", "", 0., 0.588, 0., 0., "", "", 0., "", "", 
  "", "", "", "", "", "", "", "", "", "", "", "", "", "", "", "", "", "", "", 
  "", "", "", "", "", "", 19.44, 2.5499881*^7, 3.202, 37.9, 15.504, 10.129, 
  44648.71, 0.5, 107.791, 5.07, 13., 16.5, "", 3.84, 83.44, 0.944}, 
 {"AUS", "Oceania", "Australia", "2020-02-22", 15., 0., 0., "", "", 0., 
  0.588, 0., 0., "", "", 0., "", "", "", "", "", "", "", "", "", "", "", "", 
  "", "", "", "", "", "", "", "", "", "", "", "", "", "", "", 19.44, 
  2.5499881*^7, 3.202, 37.9, 15.504, 10.129, 44648.71, 0.5, 107.791, 5.07, 
  13., 16.5, "", 3.84, 83.44, 0.944}, {"AUS", "Oceania", "Australia", 
  "2020-02-23", 15., 0., 0., "", "", 0., 0.588, 0., 0., "", "", 0., "", "", 
  "", "", "", "", "", "", "", "", "", "", "", "", "", "", "", "", "", "", "", 
  "", "", "", "", "", "", 19.44, 2.5499881*^7, 3.202, 37.9, 15.504, 10.129, 
  44648.71, 0.5, 107.791, 5.07, 13., 16.5, "", 3.84, 83.44, 0.944}, 
 {"AUS", "Oceania", "Australia", "2020-02-24", 15., 0., 0., "", "", 0., 
  0.588, 0., 0., "", "", 0., "", "", "", "", "", "", "", "", "", "", "", "", 
  "", "", "", "", "", "", "", "", "", "", "", "", "", "", "", 19.44, 
  2.5499881*^7, 3.202, 37.9, 15.504, 10.129, 44648.71, 0.5, 107.791, 5.07, 
  13., 16.5, "", 3.84, 83.44, 0.944}, {"AUS", "Oceania", "Australia", 
  "2020-02-25", 15., 0., 0., "", "", 0., 0.588, 0., 0., "", "", 0., "", "", 
  "", "", "", "", "", "", "", "", "", "", "", "", "", "", "", "", "", "", "", 
  "", "", "", "", "", "", 19.44, 2.5499881*^7, 3.202, 37.9, 15.504, 10.129, 
  44648.71, 0.5, 107.791, 5.07, 13., 16.5, "", 3.84, 83.44, 0.944}, 
 {"AUS", "Oceania", "Australia", "2020-02-26", 15., 0., 0., "", "", 0., 
  0.588, 0., 0., "", "", 0., "", "", "", "", "", "", "", "", "", "", "", "", 
  "", "", "", "", "", "", "", "", "", "", "", "", "", "", "", 19.44, 
  2.5499881*^7, 3.202, 37.9, 15.504, 10.129, 44648.71, 0.5, 107.791, 5.07, 
  13., 16.5, "", 3.84, 83.44, 0.944}, {"AUS", "Oceania", "Australia", 
  "2020-02-27", 15., 0., 0., "", "", 0., 0.588, 0., 0., "", "", 0., "", "", 
  "", "", "", "", "", "", "", "", "", "", "", "", "", "", "", "", "", "", "", 
  "", "", "", "", "", "", 19.44, 2.5499881*^7, 3.202, 37.9, 15.504, 10.129, 
  44648.71, 0.5, 107.791, 5.07, 13., 16.5, "", 3.84, 83.44, 0.944}, 
 {"AUS", "Oceania", "Australia", "2020-02-28", 15., 0., 0., "", "", 0., 
  0.588, 0., 0., "", "", 0., "", "", "", "", "", "", "", "", "", "", "", "", 
  "", "", "", "", "", "", "", "", "", "", "", "", "", "", "", 19.44, 
  2.5499881*^7, 3.202, 37.9, 15.504, 10.129, 44648.71, 0.5, 107.791, 5.07, 
  13., 16.5, "", 3.84, 83.44, 0.944}, {"AUS", "Oceania", "Australia", 
  "2020-02-29", 25., 10., 1.429, "", "", 0., 0.98, 0.392, 0.056, "", "", 0., 
  "", "", "", "", "", "", "", "", "", "", "", "", "", "", "", "", "", "", "", 
  "", "", "", "", "", "", "", "", 19.44, 2.5499881*^7, 3.202, 37.9, 15.504, 
  10.129, 44648.71, 0.5, 107.791, 5.07, 13., 16.5, "", 3.84, 83.44, 0.944}, 
 {"AUS", "Oceania", "Australia", "2020-03-01", 27., 2., 1.714, 1., 1., 0.143, 
  1.059, 0.078, 0.067, 0.039, 0.039, 0.006, "", "", "", "", "", "", "", "", 
  "", "", "", "", "", "", "", "", "", "", "", "", "", "", "", "", "", "", "", 
  19.44, 2.5499881*^7, 3.202, 37.9, 15.504, 10.129, 44648.71, 0.5, 107.791, 
  5.07, 13., 16.5, "", 3.84, 83.44, 0.944}, {"AUS", "Oceania", "Australia", 
  "2020-03-02", 30., 3., 2.143, 1., 0., 0.143, 1.176, 0.118, 0.084, 0.039, 
  0., 0.006, "", "", "", "", "", "", "", "", "", "", "", "", "", "", "", "", 
  "", "", "", "", "", "", "", "", "", "", "", 19.44, 2.5499881*^7, 3.202, 
  37.9, 15.504, 10.129, 44648.71, 0.5, 107.791, 5.07, 13., 16.5, "", 3.84, 
  83.44, 0.944}, {"AUS", "Oceania", "Australia", "2020-03-03", 39., 9., 
  3.429, 1., 0., 0.143, 1.529, 0.353, 0.134, 0.039, 0., 0.006, "", "", "", 
  "", "", "", "", "", "", "", "", "", "", "", "", "", "", "", "", "", "", "", 
  "", "", "", "", "", 19.44, 2.5499881*^7, 3.202, 37.9, 15.504, 10.129, 
  44648.71, 0.5, 107.791, 5.07, 13., 16.5, "", 3.84, 83.44, 0.944}, 
 {"AUS", "Oceania", "Australia", "2020-03-04", 52., 13., 5.286, 2., 1., 
  0.286, 2.039, 0.51, 0.207, 0.078, 0.039, 0.011, "", "", "", "", "", "", "", 
  "", "", "", "", "", "", "", "", "", "", "", "", "", "", "", "", "", "", "", 
  "", 19.44, 2.5499881*^7, 3.202, 37.9, 15.504, 10.129, 44648.71, 0.5, 
  107.791, 5.07, 13., 16.5, "", 3.84, 83.44, 0.944}, 
 {"AUS", "Oceania", "Australia", "2020-03-05", 55., 3., 5.714, 2., 0., 0.286, 
  2.157, 0.118, 0.224, 0.078, 0., 0.011, "", "", "", "", "", "", "", "", "", 
  "", "", "", "", "", "", "", "", "", "", "", "", "", "", "", "", "", "", 
  19.44, 2.5499881*^7, 3.202, 37.9, 15.504, 10.129, 44648.71, 0.5, 107.791, 
  5.07, 13., 16.5, "", 3.84, 83.44, 0.944}, {"AUS", "Oceania", "Australia", 
  "2020-03-06", 60., 5., 6.429, 2., 0., 0.286, 2.353, 0.196, 0.252, 0.078, 
  0., 0.011, "", "", "", "", "", "", "", "", "", "", "", "", "", "", "", "", 
  "", "", "", "", "", "", "", "", "", "", "", 19.44, 2.5499881*^7, 3.202, 
  37.9, 15.504, 10.129, 44648.71, 0.5, 107.791, 5.07, 13., 16.5, "", 3.84, 
  83.44, 0.944}, {"AUS", "Oceania", "Australia", "2020-03-07", 63., 3., 
  5.429, 2., 0., 0.286, 2.471, 0.118, 0.213, 0.078, 0., 0.011, "", "", "", 
  "", "", "", "", "", "", "", "", "", "", "", "", "", "", "", "", "", "", "", 
  "", "", "", "", "", 19.44, 2.5499881*^7, 3.202, 37.9, 15.504, 10.129, 
  44648.71, 0.5, 107.791, 5.07, 13., 16.5, "", 3.84, 83.44, 0.944}, 
 {"AUS", "Oceania", "Australia", "2020-03-08", 76., 13., 7., 3., 1., 0.286, 
  2.98, 0.51, 0.275, 0.118, 0.039, 0.011, "", "", "", "", "", "", "", "", "", 
  "", "", "", "", "", "", "", "", "", "", "", "", "", "", "", "", "", "", 
  19.44, 2.5499881*^7, 3.202, 37.9, 15.504, 10.129, 44648.71, 0.5, 107.791, 
  5.07, 13., 16.5, "", 3.84, 83.44, 0.944}, {"AUS", "Oceania", "Australia", 
  "2020-03-09", 91., 15., 8.714, 3., 0., 0.286, 3.569, 0.588, 0.342, 0.118, 
  0., 0.011, "", "", "", "", "", "", "", "", "", "", "", "", "", "", "", "", 
  "", "", "", "", "", "", "", "", "", "", "", 19.44, 2.5499881*^7, 3.202, 
  37.9, 15.504, 10.129, 44648.71, 0.5, 107.791, 5.07, 13., 16.5, "", 3.84, 
  83.44, 0.944}, {"AUS", "Oceania", "Australia", "2020-03-10", 107., 16., 
  9.714, 3., 0., 0.286, 4.196, 0.627, 0.381, 0.118, 0., 0.011, "", "", "", 
  "", "", "", "", "", "", "", "", "", "", "", "", "", "", "", "", "", "", "", 
  "", "", "", "", "", 19.44, 2.5499881*^7, 3.202, 37.9, 15.504, 10.129, 
  44648.71, 0.5, 107.791, 5.07, 13., 16.5, "", 3.84, 83.44, 0.944}, 
 {"AUS", "Oceania", "Australia", "2020-03-11", 128., 21., 10.857, 3., 0., 
  0.143, 5.02, 0.824, 0.426, 0.118, 0., 0.006, 2.16, "", "", "", "", "", "", 
  "", "", "", "", "", "", "", "", "", "", "", "", "", "", "", "", "", "", "", 
  "", 19.44, 2.5499881*^7, 3.202, 37.9, 15.504, 10.129, 44648.71, 0.5, 
  107.791, 5.07, 13., 16.5, "", 3.84, 83.44, 0.944}, 
 {"AUS", "Oceania", "Australia", "2020-03-12", 128., 0., 10.429, 3., 0., 
  0.143, 5.02, 0., 0.409, 0.118, 0., 0.006, 2.2, "", "", "", "", "", "", "", 
  "", "", "", "", "", "", "", "", "", "", "", "", "", "", "", "", "", "", "", 
  19.44, 2.5499881*^7, 3.202, 37.9, 15.504, 10.129, 44648.71, 0.5, 107.791, 
  5.07, 13., 16.5, "", 3.84, 83.44, 0.944}, {"AUS", "Oceania", "Australia", 
  "2020-03-13", 200., 72., 20., 3., 0., 0.143, 7.843, 2.824, 0.784, 0.118, 
  0., 0.006, 2.33, "", "", "", "", "", "", "", "", "", "", "", "", "", "", 
  "", "", "", "", "", "", "", "", "", "", "", "", 19.44, 2.5499881*^7, 3.202, 
  37.9, 15.504, 10.129, 44648.71, 0.5, 107.791, 5.07, 13., 16.5, "", 3.84, 
  83.44, 0.944}, {"AUS", "Oceania", "Australia", "2020-03-14", 250., 50., 
  26.714, 3., 0., 0.143, 9.804, 1.961, 1.048, 0.118, 0., 0.006, 2.31, "", "", 
  "", "", "", "", "", "", "", "", "", "", "", "", "", "", "", "", "", "", "", 
  "", "", "", "", "", 19.44, 2.5499881*^7, 3.202, 37.9, 15.504, 10.129, 
  44648.71, 0.5, 107.791, 5.07, 13., 16.5, "", 3.84, 83.44, 0.944}, 
 {"AUS", "Oceania", "Australia", "2020-03-15", 297., 47., 31.571, 3., 0., 0., 
  11.647, 1.843, 1.238, 0.118, 0., 0., 2.32, "", "", "", "", "", "", "", "", 
  "", "", "", "", "", "", "", "", "", "", "", "", "", "", "", "", "", "", 
  19.44, 2.5499881*^7, 3.202, 37.9, 15.504, 10.129, 44648.71, 0.5, 107.791, 
  5.07, 13., 16.5, "", 3.84, 83.44, 0.944}, {"AUS", "Oceania", "Australia", 
  "2020-03-16", 377., 80., 40.857, 3., 0., 0., 14.784, 3.137, 1.602, 0.118, 
  0., 0., 2.37, "", "", "", "", "", "", "", "", "", "", "", "", "", "", "", 
  "", "", "", "", "", "", "", "", "", "", "", 30.56, 2.5499881*^7, 3.202, 
  37.9, 15.504, 10.129, 44648.71, 0.5, 107.791, 5.07, 13., 16.5, "", 3.84, 
  83.44, 0.944}, {"AUS", "Oceania", "Australia", "2020-03-17", 452., 75., 
  49.286, 5., 2., 0.286, 17.726, 2.941, 1.933, 0.196, 0.078, 0.011, 2.39, "", 
  "", "", "", "", "", "", "", "", "", "", "", "", "", "", "", "", "", "", "", 
  "", "", "", "", "", "", 30.56, 2.5499881*^7, 3.202, 37.9, 15.504, 10.129, 
  44648.71, 0.5, 107.791, 5.07, 13., 16.5, "", 3.84, 83.44, 0.944}, 
 {"AUS", "Oceania", "Australia", "2020-03-18", 568., 116., 62.857, 6., 1., 
  0.429, 22.275, 4.549, 2.465, 0.235, 0.039, 0.017, 2.42, "", "", "", "", "", 
  "", "", "", "", "", "", "", "", "", "", "", "", "", "", "", "", "", "", "", 
  "", "", 36.11, 2.5499881*^7, 3.202, 37.9, 15.504, 10.129, 44648.71, 0.5, 
  107.791, 5.07, 13., 16.5, "", 3.84, 83.44, 0.944}, 
 {"AUS", "Oceania", "Australia", "2020-03-19", 681., 113., 79., 6., 0., 
  0.429, 26.706, 4.431, 3.098, 0.235, 0., 0.017, 2.42, "", "", "", "", "", 
  "", "", "", "", "", "", "", "", "", "", "", "", "", "", "", "", "", "", "", 
  "", "", 44.44, 2.5499881*^7, 3.202, 37.9, 15.504, 10.129, 44648.71, 0.5, 
  107.791, 5.07, 13., 16.5, "", 3.84, 83.44, 0.944}, 
 {"AUS", "Oceania", "Australia", "2020-03-20", 791., 110., 84.429, 7., 1., 
  0.571, 31.02, 4.314, 3.311, 0.275, 0.039, 0.022, 2.4, "", "", "", "", "", 
  "", "", "", "", "", "", "", "", "", "", "", "", "", "", "", "", "", "", "", 
  "", "", 47.22, 2.5499881*^7, 3.202, 37.9, 15.504, 10.129, 44648.71, 0.5, 
  107.791, 5.07, 13., 16.5, "", 3.84, 83.44, 0.944}, 
 {"AUS", "Oceania", "Australia", "2020-03-21", 1071., 280., 117.286, 7., 0., 
  0.571, 42., 10.98, 4.599, 0.275, 0., 0.022, 2.45, "", "", "", "", "", "", 
  "", "", "", "", "", "", "", "", "", "", "", "", "", "", "", "", "", "", "", 
  "", 47.22, 2.5499881*^7, 3.202, 37.9, 15.504, 10.129, 44648.71, 0.5, 
  107.791, 5.07, 13., 16.5, "", 3.84, 83.44, 0.944}, 
 {"AUS", "Oceania", "Australia", "2020-03-22", 1549., 478., 178.857, 7., 0., 
  0.571, 60.745, 18.745, 7.014, 0.275, 0., 0.022, 2.41, "", "", "", "", "", 
  "", "", "", "", 143056., 5.61, "", "", "", "", "", "tests performed", "", 
  "", "", "", "", "", "", "", "", 47.22, 2.5499881*^7, 3.202, 37.9, 15.504, 
  10.129, 44648.71, 0.5, 107.791, 5.07, 13., 16.5, "", 3.84, 83.44, 0.944}, 
 {"AUS", "Oceania", "Australia", "2020-03-23", 1682., 133., 186.429, 7., 0., 
  0.571, 65.961, 5.216, 7.311, 0.275, 0., 0.022, 2.24, "", "", "", "", "", 
  "", "", "", "", "", "", "", "", "", "", "", "tests performed", "", "", "", 
  "", "", "", "", "", "", 52.78, 2.5499881*^7, 3.202, 37.9, 15.504, 10.129, 
  44648.71, 0.5, 107.791, 5.07, 13., 16.5, "", 3.84, 83.44, 0.944}, 
 {"AUS", "Oceania", "Australia", "2020-03-24", 2044., 362., 227.429, 8., 1., 
  0.429, 80.157, 14.196, 8.919, 0.314, 0.039, 0.017, 2.13, "", "", "", "", 
  "", "", "", "", "", "", "", "", "", "", "", "", "tests performed", "", "", 
  "", "", "", "", "", "", "", 68.52, 2.5499881*^7, 3.202, 37.9, 15.504, 
  10.129, 44648.71, 0.5, 107.791, 5.07, 13., 16.5, "", 3.84, 83.44, 0.944}, 
 {"AUS", "Oceania", "Australia", "2020-03-25", 2364., 320., 256.571, 8., 0., 
  0.286, 92.706, 12.549, 10.062, 0.314, 0., 0.011, 2., "", "", "", "", "", 
  "", "", "", "", "", "", "", "", "", "", "", "tests performed", "", "", "", 
  "", "", "", "", "", "", 68.52, 2.5499881*^7, 3.202, 37.9, 15.504, 10.129, 
  44648.71, 0.5, 107.791, 5.07, 13., 16.5, "", 3.84, 83.44, 0.944}, 
 {"AUS", "Oceania", "Australia", "2020-03-26", 2810., 446., 304.143, 13., 5., 
  1., 110.197, 17.49, 11.927, 0.51, 0.196, 0.039, 1.88, "", "", "", "", "", 
  "", "", "", "", "", "", "", "", "", "", "", "tests performed", "", "", "", 
  "", "", "", "", "", "", 68.52, 2.5499881*^7, 3.202, 37.9, 15.504, 10.129, 
  44648.71, 0.5, 107.791, 5.07, 13., 16.5, "", 3.84, 83.44, 0.944}, 
 {"AUS", "Oceania", "Australia", "2020-03-27", 3143., 333., 336., 13., 0., 
  0.857, 123.255, 13.059, 13.177, 0.51, 0., 0.034, 1.71, "", "", "", "", "", 
  "", "", "", "", "", "", "", "", "", "", "", "tests performed", "", "", "", 
  "", "", "", "", "", "", 68.52, 2.5499881*^7, 3.202, 37.9, 15.504, 10.129, 
  44648.71, 0.5, 107.791, 5.07, 13., 16.5, "", 3.84, 83.44, 0.944}, 
 {"AUS", "Oceania", "Australia", "2020-03-28", 3640., 497., 367., 14., 1., 
  1., 142.746, 19.49, 14.392, 0.549, 0.039, 0.039, 1.57, "", "", "", "", "", 
  "", "", "", "", "", "", "", "", "", "", "", "tests performed", "", "", "", 
  "", "", "", "", "", "", 68.52, 2.5499881*^7, 3.202, 37.9, 15.504, 10.129, 
  44648.71, 0.5, 107.791, 5.07, 13., 16.5, "", 3.84, 83.44, 0.944}, 
 {"AUS", "Oceania", "Australia", "2020-03-29", 3984., 344., 347.857, 16., 2., 
  1.286, 156.236, 13.49, 13.642, 0.627, 0.078, 0.05, 1.43, "", "", "", "", 
  "", "", "", "", "", 211261., 8.285, "", 9744., 0.382, 0.036, 28., 
  "tests performed", "", "", "", "", "", "", "", "", "", 71.3, 2.5499881*^7, 
  3.202, 37.9, 15.504, 10.129, 44648.71, 0.5, 107.791, 5.07, 13., 16.5, "", 
  3.84, 83.44, 0.944}, {"AUS", "Oceania", "Australia", "2020-03-30", 4361., 
  377., 382.714, 17., 1., 1.429, 171.02, 14.784, 15.008, 0.667, 0.039, 0.056, 
  1.32, "", "", "", "", "", "", "", "", "", "", "", "", 10105., 0.396, 0.038, 
  26.4, "tests performed", "", "", "", "", "", "", "", "", "", 71.3, 
  2.5499881*^7, 3.202, 37.9, 15.504, 10.129, 44648.71, 0.5, 107.791, 5.07, 
  13., 16.5, "", 3.84, 83.44, 0.944}, {"AUS", "Oceania", "Australia", 
  "2020-03-31", 4559., 198., 359.286, 18., 1., 1.429, 178.785, 7.765, 14.09, 
  0.706, 0.039, 0.056, 1.19, "", "", "", "", "", "", "", "", "", "", "", "", 
  10466., 0.41, 0.034, 29.1, "tests performed", "", "", "", "", "", "", "", 
  "", "", 71.3, 2.5499881*^7, 3.202, 37.9, 15.504, 10.129, 44648.71, 0.5, 
  107.791, 5.07, 13., 16.5, "", 3.84, 83.44, 0.944}, 
 {"AUS", "Oceania", "Australia", "2020-04-01", 4862., 303., 356.857, 20., 2., 
  1.714, 190.668, 11.882, 13.994, 0.784, 0.078, 0.067, 1.1, "", "", "", "", 
  "", "", "", "", "", "", "", "", 10827., 0.425, 0.033, 30.3, 
  "tests performed", "", "", "", "", "", "", "", "", "", 71.3, 2.5499881*^7, 
  3.202, 37.9, 15.504, 10.129, 44648.71, 0.5, 107.791, 5.07, 13., 16.5, "", 
  3.84, 83.44, 0.944}, {"AUS", "Oceania", "Australia", "2020-04-02", 5116., 
  254., 329.429, 24., 4., 1.571, 200.628, 9.961, 12.919, 0.941, 0.157, 0.062, 
  1., "", "", "", "", "", "", "", "", "", "", "", "", 11187., 0.439, 0.029, 
  34., "tests performed", "", "", "", "", "", "", "", "", "", 73.15, 
  2.5499881*^7, 3.202, 37.9, 15.504, 10.129, 44648.71, 0.5, 107.791, 5.07, 
  13., 16.5, "", 3.84, 83.44, 0.944}, {"AUS", "Oceania", "Australia", 
  "2020-04-03", 5330., 214., 312.429, 28., 4., 2.143, 209.021, 8.392, 12.252, 
  1.098, 0.157, 0.084, 0.89, "", "", "", "", "", "", "", "", "", "", "", "", 
  11548., 0.453, 0.027, 37., "tests performed", "", "", "", "", "", "", "", 
  "", "", 73.15, 2.5499881*^7, 3.202, 37.9, 15.504, 10.129, 44648.71, 0.5, 
  107.791, 5.07, 13., 16.5, "", 3.84, 83.44, 0.944}, 
 {"AUS", "Oceania", "Australia", "2020-04-04", 5550., 220., 272.857, 30., 2., 
  2.286, 217.648, 8.627, 10.7, 1.176, 0.078, 0.09, 0.8, "", "", "", "", "", 
  "", "", "", "", "", "", "", 11909., 0.467, 0.023, 43.6, "tests performed", 
  "", "", "", "", "", "", "", "", "", 73.15, 2.5499881*^7, 3.202, 37.9, 
  15.504, 10.129, 44648.71, 0.5, 107.791, 5.07, 13., 16.5, "", 3.84, 83.44, 
  0.944}, {"AUS", "Oceania", "Australia", "2020-04-05", 5687., 137., 243.286, 
  35., 5., 2.714, 223.021, 5.373, 9.541, 1.373, 0.196, 0.106, 0.73, "", "", 
  "", "", "", "", "", "", "", 297154., 11.653, "", 12270., 0.481, 0.02, 50.4, 
  "tests performed", "", "", "", "", "", "", "", "", "", 73.15, 2.5499881*^7, 
  3.202, 37.9, 15.504, 10.129, 44648.71, 0.5, 107.791, 5.07, 13., 16.5, "", 
  3.84, 83.44, 0.944}, {"AUS", "Oceania", "Australia", "2020-04-06", 5797., 
  110., 205.143, 40., 5., 3.286, 227.334, 4.314, 8.045, 1.569, 0.196, 0.129, 
  0.68, "", "", "", "", "", "", "", "", 5509., 302663., 11.869, 0.216, 
  11305., 0.443, 0.018, 55.1, "tests performed", "", "", "", "", "", "", "", 
  "", "", 73.15, 2.5499881*^7, 3.202, 37.9, 15.504, 10.129, 44648.71, 0.5, 
  107.791, 5.07, 13., 16.5, "", 3.84, 83.44, 0.944}, 
 {"AUS", "Oceania", "Australia", "2020-04-07", 5895., 98., 190.857, 45., 5., 
  3.857, 231.178, 3.843, 7.485, 1.765, 0.196, 0.151, 0.64, "", "", "", "", 
  "", "", "", "", 8037., 310700., 12.184, 0.315, 10700., 0.42, 0.018, 56.1, 
  "tests performed", "", "", "", "", "", "", "", "", "", 73.15, 2.5499881*^7, 
  3.202, 37.9, 15.504, 10.129, 44648.71, 0.5, 107.791, 5.07, 13., 16.5, "", 
  3.84, 83.44, 0.944}, {"AUS", "Oceania", "Australia", "2020-04-08", 6010., 
  115., 164., 50., 5., 4.286, 235.687, 4.51, 6.431, 1.961, 0.196, 0.168, 0.6, 
  "", "", "", "", "", "", "", "", 8668., 319368., 12.524, 0.34, 10185., 
  0.399, 0.016, 62.1, "tests performed", "", "", "", "", "", "", "", "", "", 
  73.15, 2.5499881*^7, 3.202, 37.9, 15.504, 10.129, 44648.71, 0.5, 107.791, 
  5.07, 13., 16.5, "", 3.84, 83.44, 0.944}, {"AUS", "Oceania", "Australia", 
  "2020-04-09", 6108., 98., 141.714, 51., 1., 3.857, 239.531, 3.843, 5.557, 
  2., 0.039, 0.151, 0.56, "", "", "", "", "", "", "", "", 10766., 330134., 
  12.946, 0.422, 9970., 0.391, 0.014, 70.4, "tests performed", "", "", "", 
  "", "", "", "", "", "", 73.15, 2.5499881*^7, 3.202, 37.9, 15.504, 10.129, 
  44648.71, 0.5, 107.791, 5.07, 13., 16.5, "", 3.84, 83.44, 0.944}, 
 {"AUS", "Oceania", "Australia", "2020-04-10", 6215., 107., 126.429, 54., 3., 
  3.714, 243.727, 4.196, 4.958, 2.118, 0.118, 0.146, 0.51, "", "", "", "", 
  "", "", "", "", 8212., 338346., 13.269, 0.322, 9390., 0.368, 0.013, 74.3, 
  "tests performed", "", "", "", "", "", "", "", "", "", 73.15, 2.5499881*^7, 
  3.202, 37.9, 15.504, 10.129, 44648.71, 0.5, 107.791, 5.07, 13., 16.5, "", 
  3.84, 83.44, 0.944}, {"AUS", "Oceania", "Australia", "2020-04-11", 6303., 
  88., 107.571, 57., 3., 3.857, 247.178, 3.451, 4.219, 2.235, 0.118, 0.151, 
  0.46, "", "", "", "", "", "", "", "", 9501., 347847., 13.641, 0.373, 8995., 
  0.353, 0.012, 83.6, "tests performed", "", "", "", "", "", "", "", "", "", 
  73.15, 2.5499881*^7, 3.202, 37.9, 15.504, 10.129, 44648.71, 0.5, 107.791, 
  5.07, 13., 16.5, "", 3.84, 83.44, 0.944}, {"AUS", "Oceania", "Australia", 
  "2020-04-12", 6315., 12., 89.714, 60., 3., 3.571, 247.648, 0.471, 3.518, 
  2.353, 0.118, 0.14, 0.43, "", "", "", "", "", "", "", "", 6094., 353941., 
  13.88, 0.239, 8112., 0.318, 0.011, 90.4, "tests performed", "", "", "", "", 
  "", "", "", "", "", 73.15, 2.5499881*^7, 3.202, 37.9, 15.504, 10.129, 
  44648.71, 0.5, 107.791, 5.07, 13., 16.5, "", 3.84, 83.44, 0.944}, 
 {"AUS", "Oceania", "Australia", "2020-04-13", 6351., 36., 79.143, 61., 1., 
  3., 249.06, 1.412, 3.104, 2.392, 0.039, 0.118, 0.43, "", "", "", "", "", 
  "", "", "", 8195., 362136., 14.201, 0.321, 8496., 0.333, 0.009, 107.3, 
  "tests performed", "", "", "", "", "", "", "", "", "", 73.15, 2.5499881*^7, 
  3.202, 37.9, 15.504, 10.129, 44648.71, 0.5, 107.791, 5.07, 13., 16.5, "", 
  3.84, 83.44, 0.944}, {"AUS", "Oceania", "Australia", "2020-04-14", 6415., 
  64., 74.286, 62., 1., 2.429, 251.57, 2.51, 2.913, 2.431, 0.039, 0.095, 
  0.42, "", "", "", "", "", "", "", "", 4357., 366493., 14.372, 0.171, 7970., 
  0.313, 0.009, 107.3, "tests performed", "", "", "", "", "", "", "", "", "", 
  73.15, 2.5499881*^7, 3.202, 37.9, 15.504, 10.129, 44648.71, 0.5, 107.791, 
  5.07, 13., 16.5, "", 3.84, 83.44, 0.944}, {"AUS", "Oceania", "Australia", 
  "2020-04-15", 6440., 25., 61.429, 63., 1., 1.857, 252.55, 0.98, 2.409, 
  2.471, 0.039, 0.073, 0.41, "", "", "", "", "", "", "", "", 4884., 371377., 
  14.564, 0.192, 7430., 0.291, 0.008, 121., "tests performed", "", "", "", 
  "", "", "", "", "", "", 73.15, 2.5499881*^7, 3.202, 37.9, 15.504, 10.129, 
  44648.71, 0.5, 107.791, 5.07, 13., 16.5, "", 3.84, 83.44, 0.944}, 
 {"AUS", "Oceania", "Australia", "2020-04-16", 6462., 22., 50.571, 63., 0., 
  1.714, 253.413, 0.863, 1.983, 2.471, 0., 0.067, 0.41, "", "", "", "", "", 
  "", "", "", 8626., 380003., 14.902, 0.338, 7124., 0.279, 0.007, 140.9, 
  "tests performed", "", "", "", "", "", "", "", "", "", 73.15, 2.5499881*^7, 
  3.202, 37.9, 15.504, 10.129, 44648.71, 0.5, 107.791, 5.07, 13., 16.5, "", 
  3.84, 83.44, 0.944}, {"AUS", "Oceania", "Australia", "2020-04-17", 6522., 
  60., 43.857, 66., 3., 1.714, 255.766, 2.353, 1.72, 2.588, 0.118, 0.067, 
  0.41, "", "", "", "", "", "", "", "", 11527., 391530., 15.354, 0.452, 
  7598., 0.298, 0.006, 173.2, "tests performed", "", "", "", "", "", "", "", 
  "", "", 73.15, 2.5499881*^7, 3.202, 37.9, 15.504, 10.129, 44648.71, 0.5, 
  107.791, 5.07, 13., 16.5, "", 3.84, 83.44, 0.944}, 
 {"AUS", "Oceania", "Australia", "2020-04-18", 6568., 46., 37.857, 67., 1., 
  1.429, 257.57, 1.804, 1.485, 2.627, 0.039, 0.056, 0.4, "", "", "", "", "", 
  "", "", "", 14980., 406510., 15.942, 0.587, 8380., 0.329, 0.005, 221.4, 
  "tests performed", "", "", "", "", "", "", "", "", "", 69.44, 2.5499881*^7, 
  3.202, 37.9, 15.504, 10.129, 44648.71, 0.5, 107.791, 5.07, 13., 16.5, "", 
  3.84, 83.44, 0.944}, {"AUS", "Oceania", "Australia", "2020-04-19", 6610., 
  42., 42.143, 67., 0., 1., 259.217, 1.647, 1.653, 2.627, 0., 0.039, 0.39, 
  "", "", "", "", "", "", "", "", 14486., 420996., 16.51, 0.568, 9579., 
  0.376, 0.004, 227.3, "tests performed", "", "", "", "", "", "", "", "", "", 
  69.44, 2.5499881*^7, 3.202, 37.9, 15.504, 10.129, 44648.71, 0.5, 107.791, 
  5.07, 13., 16.5, "", 3.84, 83.44, 0.944}, {"AUS", "Oceania", "Australia", 
  "2020-04-20", 6623., 13., 38.857, 67., 0., 0.857, 259.727, 0.51, 1.524, 
  2.627, 0., 0.034, 0.38, "", "", "", "", "", "", "", "", 10738., 431734., 
  16.931, 0.421, 9943., 0.39, 0.004, 255.9, "tests performed", "", "", "", 
  "", "", "", "", "", "", 69.44, 2.5499881*^7, 3.202, 37.9, 15.504, 10.129, 
  44648.71, 0.5, 107.791, 5.07, 13., 16.5, "", 3.84, 83.44, 0.944}, 
 {"AUS", "Oceania", "Australia", "2020-04-21", 6645., 22., 32.857, 67., 0., 
  0.714, 260.589, 0.863, 1.289, 2.627, 0., 0.028, 0.38, "", "", "", "", "", 
  "", "", "", 8108., 439842., 17.249, 0.318, 10478., 0.411, 0.003, 318.9, 
  "tests performed", "", "", "", "", "", "", "", "", "", 69.44, 2.5499881*^7, 
  3.202, 37.9, 15.504, 10.129, 44648.71, 0.5, 107.791, 5.07, 13., 16.5, "", 
  3.84, 83.44, 0.944}, {"AUS", "Oceania", "Australia", "2020-04-22", 6652., 
  7., 30.286, 67., 0., 0.571, 260.864, 0.275, 1.188, 2.627, 0., 0.022, 0.38, 
  "", "", "", "", "", "", "", "", 12599., 452441., 17.743, 0.494, 11581., 
  0.454, 0.003, 382.4, "tests performed", "", "", "", "", "", "", "", "", "", 
  69.44, 2.5499881*^7, 3.202, 37.9, 15.504, 10.129, 44648.71, 0.5, 107.791, 
  5.07, 13., 16.5, "", 3.84, 83.44, 0.944}, {"AUS", "Oceania", "Australia", 
  "2020-04-23", 6662., 10., 28.571, 75., 8., 1.714, 261.256, 0.392, 1.12, 
  2.941, 0.314, 0.067, 0.38, "", "", "", "", "", "", "", "", 14218., 466659., 
  18.3, 0.558, 12379., 0.485, 0.002, 433.3, "tests performed", "", "", "", 
  "", "", "", "", "", "", 69.44, 2.5499881*^7, 3.202, 37.9, 15.504, 10.129, 
  44648.71, 0.5, 107.791, 5.07, 13., 16.5, "", 3.84, 83.44, 0.944}, 
 {"AUS", "Oceania", "Australia", "2020-04-24", 6677., 15., 22.143, 79., 4., 
  1.857, 261.844, 0.588, 0.868, 3.098, 0.157, 0.073, 0.39, "", "", "", "", 
  "", "", "", "", 15711., 482370., 18.917, 0.616, 12977., 0.509, 0.002, 
  586.1, "tests performed", "", "", "", "", "", "", "", "", "", 69.44, 
  2.5499881*^7, 3.202, 37.9, 15.504, 10.129, 44648.71, 0.5, 107.791, 5.07, 
  13., 16.5, "", 3.84, 83.44, 0.944}, {"AUS", "Oceania", "Australia", 
  "2020-04-25", 6694., 17., 18., 80., 1., 1.857, 262.511, 0.667, 0.706, 
  3.137, 0.039, 0.073, 0.41, "", "", "", "", "", "", "", "", 11887., 494257., 
  19.383, 0.466, 12535., 0.492, 0.001, 696.4, "tests performed", "", "", "", 
  "", "", "", "", "", "", 69.44, 2.5499881*^7, 3.202, 37.9, 15.504, 10.129, 
  44648.71, 0.5, 107.791, 5.07, 13., 16.5, "", 3.84, 83.44, 0.944}, 
 {"AUS", "Oceania", "Australia", "2020-04-26", 6714., 20., 14.857, 83., 3., 
  2.286, 263.295, 0.784, 0.583, 3.255, 0.118, 0.09, 0.44, "", "", "", "", "", 
  "", "", "", 12192., 506449., 19.861, 0.478, 12208., 0.479, 0.001, 821.7, 
  "tests performed", "", "", "", "", "", "", "", "", "", 69.44, 2.5499881*^7, 
  3.202, 37.9, 15.504, 10.129, 44648.71, 0.5, 107.791, 5.07, 13., 16.5, "", 
  3.84, 83.44, 0.944}, {"AUS", "Oceania", "Australia", "2020-04-27", 6721., 
  7., 14., 83., 0., 2.286, 263.57, 0.275, 0.549, 3.255, 0., 0.09, 0.47, "", 
  "", "", "", "", "", "", "", 10614., 517063., 20.277, 0.416, 12190., 0.478, 
  0.001, 870.7, "tests performed", "", "", "", "", "", "", "", "", "", 69.44, 
  2.5499881*^7, 3.202, 37.9, 15.504, 10.129, 44648.71, 0.5, 107.791, 5.07, 
  13., 16.5, "", 3.84, 83.44, 0.944}, {"AUS", "Oceania", "Australia", 
  "2020-04-28", 6744., 23., 14.143, 89., 6., 3.143, 264.472, 0.902, 0.555, 
  3.49, 0.235, 0.123, 0.52, "", "", "", "", "", "", "", "", 13616., 530679., 
  20.811, 0.534, 12977., 0.509, 0.001, 917.6, "tests performed", "", "", "", 
  "", "", "", "", "", "", 69.44, 2.5499881*^7, 3.202, 37.9, 15.504, 10.129, 
  44648.71, 0.5, 107.791, 5.07, 13., 16.5, "", 3.84, 83.44, 0.944}, 
 {"AUS", "Oceania", "Australia", "2020-04-29", 6752., 8., 14.286, 91., 2., 
  3.429, 264.786, 0.314, 0.56, 3.569, 0.078, 0.134, 0.55, "", "", "", "", "", 
  "", "", "", 13731., 544410., 21.35, 0.538, 13138., 0.515, 0.001, 919.6, 
  "tests performed", "", "", "", "", "", "", "", "", "", 69.44, 2.5499881*^7, 
  3.202, 37.9, 15.504, 10.129, 44648.71, 0.5, 107.791, 5.07, 13., 16.5, "", 
  3.84, 83.44, 0.944}, {"AUS", "Oceania", "Australia", "2020-04-30", 6766., 
  14., 14.857, 93., 2., 2.571, 265.335, 0.549, 0.583, 3.647, 0.078, 0.101, 
  0.59, "", "", "", "", "", "", "", "", 19231., 563641., 22.104, 0.754, 
  13855., 0.543, 0.001, 932.6, "tests performed", "", "", "", "", "", "", "", 
  "", "", 69.44, 2.5499881*^7, 3.202, 37.9, 15.504, 10.129, 44648.71, 0.5, 
  107.791, 5.07, 13., 16.5, "", 3.84, 83.44, 0.944}, 
 {"AUS", "Oceania", "Australia", "2020-05-01", 6778., 12., 14.429, 93., 0., 
  2., 265.805, 0.471, 0.566, 3.647, 0., 0.078, 0.64, "", "", "", "", "", "", 
  "", "", 25227., 588868., 23.093, 0.989, 15214., 0.597, 0.001, 1054.4, 
  "tests performed", "", "", "", "", "", "", "", "", "", 69.44, 2.5499881*^7, 
  3.202, 37.9, 15.504, 10.129, 44648.71, 0.5, 107.791, 5.07, 13., 16.5, "", 
  3.84, 83.44, 0.944}, {"AUS", "Oceania", "Australia", "2020-05-02", 6799., 
  21., 15., 94., 1., 2., 266.629, 0.824, 0.588, 3.686, 0.039, 0.078, 0.69, 
  "", "", "", "", "", "", "", "", 22715., 611583., 23.984, 0.891, 16761., 
  0.657, 0.001, 1117.4, "tests performed", "", "", "", "", "", "", "", "", 
  "", 69.44, 2.5499881*^7, 3.202, 37.9, 15.504, 10.129, 44648.71, 0.5, 
  107.791, 5.07, 13., 16.5, "", 3.84, 83.44, 0.944}, 
 {"AUS", "Oceania", "Australia", "2020-05-03", 6822., 23., 15.429, 95., 1., 
  1.714, 267.531, 0.902, 0.605, 3.726, 0.039, 0.067, 0.74, "", "", "", "", 
  "", "", "", "", 21524., 633107., 24.828, 0.844, 18094., 0.71, 0.001, 
  1172.7, "tests performed", "", "", "", "", "", "", "", "", "", 69.44, 
  2.5499881*^7, 3.202, 37.9, 15.504, 10.129, 44648.71, 0.5, 107.791, 5.07, 
  13., 16.5, "", 3.84, 83.44, 0.944}, {"AUS", "Oceania", "Australia", 
  "2020-05-04", 6847., 25., 18., 96., 1., 1.857, 268.511, 0.98, 0.706, 3.765, 
  0.039, 0.073, 0.78, "", "", "", "", "", "", "", "", 17107., 650214., 
  25.499, 0.671, 19022., 0.746, 0.001, 1056.8, "tests performed", "", "", "", 
  "", "", "", "", "", "", 69.44, 2.5499881*^7, 3.202, 37.9, 15.504, 10.129, 
  44648.71, 0.5, 107.791, 5.07, 13., 16.5, "", 3.84, 83.44, 0.944}, 
 {"AUS", "Oceania", "Australia", "2020-05-05", 6875., 28., 18.714, 97., 1., 
  1.143, 269.609, 1.098, 0.734, 3.804, 0.039, 0.045, 0.8, "", "", "", "", "", 
  "", "", "", 14542., 664756., 26.069, 0.57, 19154., 0.751, 0.001, 1023.5, 
  "tests performed", "", "", "", "", "", "", "", "", "", 69.44, 2.5499881*^7, 
  3.202, 37.9, 15.504, 10.129, 44648.71, 0.5, 107.791, 5.07, 13., 16.5, "", 
  3.84, 83.44, 0.944}, {"AUS", "Oceania", "Australia", "2020-05-06", 6894., 
  19., 20.286, 97., 0., 0.857, 270.354, 0.745, 0.796, 3.804, 0., 0.034, 0.79, 
  "", "", "", "", "", "", "", "", 23900., 688656., 27.006, 0.937, 20607., 
  0.808, 0.001, 1015.8, "tests performed", "", "", "", "", "", "", "", "", 
  "", 69.44, 2.5499881*^7, 3.202, 37.9, 15.504, 10.129, 44648.71, 0.5, 
  107.791, 5.07, 13., 16.5, "", 3.84, 83.44, 0.944}, 
 {"AUS", "Oceania", "Australia", "2020-05-07", 6913., 19., 21., 97., 0., 
  0.571, 271.099, 0.745, 0.824, 3.804, 0., 0.022, 0.77, "", "", "", "", "", 
  "", "", "", 33893., 722549., 28.335, 1.329, 22701., 0.89, 0.001, 1081., 
  "tests performed", "", "", "", "", "", "", "", "", "", 69.44, 2.5499881*^7, 
  3.202, 37.9, 15.504, 10.129, 44648.71, 0.5, 107.791, 5.07, 13., 16.5, "", 
  3.84, 83.44, 0.944}, {"AUS", "Oceania", "Australia", "2020-05-08", 6918., 
  5., 20., 97., 0., 0.571, 271.295, 0.196, 0.784, 3.804, 0., 0.022, 0.75, "", 
  "", "", "", "", "", "", "", 34701., 757250., 29.696, 1.361, 24055., 0.943, 
  0.001, 1202.8, "tests performed", "", "", "", "", "", "", "", "", "", 
  69.44, 2.5499881*^7, 3.202, 37.9, 15.504, 10.129, 44648.71, 0.5, 107.791, 
  5.07, 13., 16.5, "", 3.84, 83.44, 0.944}, {"AUS", "Oceania", "Australia", 
  "2020-05-09", 6939., 21., 20., 97., 0., 0.429, 272.119, 0.824, 0.784, 
  3.804, 0., 0.017, 0.76, "", "", "", "", "", "", "", "", 38206., 795456., 
  31.194, 1.498, 26268., 1.03, 0.001, 1313.4, "tests performed", "", "", "", 
  "", "", "", "", "", "", 69.44, 2.5499881*^7, 3.202, 37.9, 15.504, 10.129, 
  44648.71, 0.5, 107.791, 5.07, 13., 16.5, "", 3.84, 83.44, 0.944}, 
 {"AUS", "Oceania", "Australia", "2020-05-10", 6948., 9., 18., 97., 0., 
  0.286, 272.472, 0.353, 0.706, 3.804, 0., 0.011, 0.77, "", "", "", "", "", 
  "", "", "", 32416., 827872., 32.466, 1.271, 27824., 1.091, 0.001, 1545.8, 
  "tests performed", "", "", "", "", "", "", "", "", "", 69.44, 2.5499881*^7, 
  3.202, 37.9, 15.504, 10.129, 44648.71, 0.5, 107.791, 5.07, 13., 16.5, "", 
  3.84, 83.44, 0.944}, {"AUS", "Oceania", "Australia", "2020-05-11", 6970., 
  22., 17.571, 97., 0., 0.143, 273.335, 0.863, 0.689, 3.804, 0., 0.006, 0.79, 
  "", "", "", "", "", "", "", "", 27247., 855119., 33.534, 1.069, 29272., 
  1.148, 0.001, 1665.9, "tests performed", "", "", "", "", "", "", "", "", 
  "", 69.44, 2.5499881*^7, 3.202, 37.9, 15.504, 10.129, 44648.71, 0.5, 
  107.791, 5.07, 13., 16.5, "", 3.84, 83.44, 0.944}, 
 {"AUS", "Oceania", "Australia", "2020-05-12", 6980., 10., 15., 98., 1., 
  0.143, 273.727, 0.392, 0.588, 3.843, 0.039, 0.006, 0.8, "", "", "", "", "", 
  "", "", "", 22808., 877927., 34.429, 0.894, 30453., 1.194, 0., 2030.2, 
  "tests performed", "", "", "", "", "", "", "", "", "", 69.44, 2.5499881*^7, 
  3.202, 37.9, 15.504, 10.129, 44648.71, 0.5, 107.791, 5.07, 13., 16.5, "", 
  3.84, 83.44, 0.944}, {"AUS", "Oceania", "Australia", "2020-05-13", 6989., 
  9., 13.571, 98., 0., 0.143, 274.08, 0.353, 0.532, 3.843, 0., 0.006, 0.81, 
  "", "", "", "", "", "", "", "", 31098., 909025., 35.648, 1.22, 31481., 
  1.235, 0., 2319.7, "tests performed", "", "", "", "", "", "", "", "", "", 
  69.44, 2.5499881*^7, 3.202, 37.9, 15.504, 10.129, 44648.71, 0.5, 107.791, 
  5.07, 13., 16.5, "", 3.84, 83.44, 0.944}, {"AUS", "Oceania", "Australia", 
  "2020-05-14", 7019., 30., 15.143, 98., 0., 0.143, 275.256, 1.176, 0.594, 
  3.843, 0., 0.006, 0.83, "", "", "", "", "", "", "", "", 34455., 943480., 
  36.999, 1.351, 31562., 1.238, 0., 2084.3, "tests performed", "", "", "", 
  "", "", "", "", "", "", 69.44, 2.5499881*^7, 3.202, 37.9, 15.504, 10.129, 
  44648.71, 0.5, 107.791, 5.07, 13., 16.5, "", 3.84, 83.44, 0.944}, 
 {"AUS", "Oceania", "Australia", "2020-05-15", 7035., 16., 16.714, 98., 0., 
  0.143, 275.884, 0.627, 0.655, 3.843, 0., 0.006, 0.81, "", "", "", "", "", 
  "", "", "", 40336., 983816., 38.581, 1.582, 32367., 1.269, 0.001, 1936.5, 
  "tests performed", "", "", "", "", "", "", "", "", "", 65.74, 2.5499881*^7, 
  3.202, 37.9, 15.504, 10.129, 44648.71, 0.5, 107.791, 5.07, 13., 16.5, "", 
  3.84, 83.44, 0.944}, {"AUS", "Oceania", "Australia", "2020-05-16", 7044., 
  9., 15., 98., 0., 0.143, 276.237, 0.353, 0.588, 3.843, 0., 0.006, 0.76, "", 
  "", "", "", "", "", "", "", 31836., 1.015652*^6, 39.83, 1.248, 31457., 
  1.234, 0., 2097.1, "tests performed", "", "", "", "", "", "", "", "", "", 
  64.35, 2.5499881*^7, 3.202, 37.9, 15.504, 10.129, 44648.71, 0.5, 107.791, 
  5.07, 13., 16.5, "", 3.84, 83.44, 0.944}, {"AUS", "Oceania", "Australia", 
  "2020-05-17", 7054., 10., 15.143, 99., 1., 0.286, 276.629, 0.392, 0.594, 
  3.882, 0.039, 0.011, 0.76, "", "", "", "", "", "", "", "", 26474., 
  1.042126*^6, 40.868, 1.038, 30608., 1.2, 0., 2021.3, "tests performed", "", 
  "", "", "", "", "", "", "", "", 64.35, 2.5499881*^7, 3.202, 37.9, 15.504, 
  10.129, 44648.71, 0.5, 107.791, 5.07, 13., 16.5, "", 3.84, 83.44, 0.944}, 
 {"AUS", "Oceania", "Australia", "2020-05-18", 7068., 14., 14., 99., 0., 
  0.286, 277.178, 0.549, 0.549, 3.882, 0., 0.011, 0.75, "", "", "", "", "", 
  "", "", "", 19908., 1.062034*^6, 41.649, 0.781, 29559., 1.159, 0., 2111.4, 
  "tests performed", "", "", "", "", "", "", "", "", "", 67.13, 2.5499881*^7, 
  3.202, 37.9, 15.504, 10.129, 44648.71, 0.5, 107.791, 5.07, 13., 16.5, "", 
  3.84, 83.44, 0.944}, {"AUS", "Oceania", "Australia", "2020-05-19", 7072., 
  4., 13.143, 100., 1., 0.286, 277.335, 0.157, 0.515, 3.922, 0.039, 0.011, 
  0.74, "", "", "", "", "", "", "", "", 23836., 1.08587*^6, 42.583, 0.935, 
  29706., 1.165, 0., 2260.2, "tests performed", "", "", "", "", "", "", "", 
  "", "", 67.13, 2.5499881*^7, 3.202, 37.9, 15.504, 10.129, 44648.71, 0.5, 
  107.791, 5.07, 13., 16.5, "", 3.84, 83.44, 0.944}, 
 {"AUS", "Oceania", "Australia", "2020-05-20", 7081., 9., 13.143, 100., 0., 
  0.286, 277.688, 0.353, 0.515, 3.922, 0., 0.011, 0.76, "", "", "", "", "", 
  "", "", "", 25697., 1.111567*^6, 43.591, 1.008, 28935., 1.135, 0., 2201.6, 
  "tests performed", "", "", "", "", "", "", "", "", "", 67.13, 2.5499881*^7, 
  3.202, 37.9, 15.504, 10.129, 44648.71, 0.5, 107.791, 5.07, 13., 16.5, "", 
  3.84, 83.44, 0.944}, {"AUS", "Oceania", "Australia", "2020-05-21", 7095., 
  14., 10.857, 101., 1., 0.429, 278.237, 0.549, 0.426, 3.961, 0.039, 0.017, 
  0.78, "", "", "", "", "", "", "", "", 26117., 1.137684*^6, 44.615, 1.024, 
  27743., 1.088, 0., 2555.3, "tests performed", "", "", "", "", "", "", "", 
  "", "", 67.13, 2.5499881*^7, 3.202, 37.9, 15.504, 10.129, 44648.71, 0.5, 
  107.791, 5.07, 13., 16.5, "", 3.84, 83.44, 0.944}, 
 {"AUS", "Oceania", "Australia", "2020-05-22", 7099., 4., 9.143, 101., 0., 
  0.429, 278.393, 0.157, 0.359, 3.961, 0., 0.017, 0.78, "", "", "", "", "", 
  "", "", "", 32998., 1.170682*^6, 45.909, 1.294, 26695., 1.047, 0., 2919.7, 
  "tests performed", "", "", "", "", "", "", "", "", "", 67.13, 2.5499881*^7, 
  3.202, 37.9, 15.504, 10.129, 44648.71, 0.5, 107.791, 5.07, 13., 16.5, "", 
  3.84, 83.44, 0.944}, {"AUS", "Oceania", "Australia", "2020-05-23", 7114., 
  15., 10., 102., 1., 0.571, 278.982, 0.588, 0.392, 4., 0.039, 0.022, 0.81, 
  "", "", "", "", "", "", "", "", 21580., 1.192262*^6, 46.756, 0.846, 25230., 
  0.989, 0., 2523., "tests performed", "", "", "", "", "", "", "", "", "", 
  67.13, 2.5499881*^7, 3.202, 37.9, 15.504, 10.129, 44648.71, 0.5, 107.791, 
  5.07, 13., 16.5, "", 3.84, 83.44, 0.944}, {"AUS", "Oceania", "Australia", 
  "2020-05-24", 7114., 0., 8.571, 102., 0., 0.429, 278.982, 0., 0.336, 4., 
  0., 0.017, 0.83, "", "", "", "", "", "", "", "", 32533., 1.224795*^6, 
  48.031, 1.276, 26096., 1.023, 0., 3044.7, "tests performed", "", "", "", 
  "", "", "", "", "", "", 67.13, 2.5499881*^7, 3.202, 37.9, 15.504, 10.129, 
  44648.71, 0.5, 107.791, 5.07, 13., 16.5, "", 3.84, 83.44, 0.944}, 
 {"AUS", "Oceania", "Australia", "2020-05-25", 7126., 12., 8.286, 102., 0., 
  0.429, 279.452, 0.471, 0.325, 4., 0., 0.017, 0.89, "", "", "", "", "", "", 
  "", "", 19405., 1.2442*^6, 48.792, 0.761, 26024., 1.021, 0., 3140.7, 
  "tests performed", "", "", "", "", "", "", "", "", "", 65.28, 2.5499881*^7, 
  3.202, 37.9, 15.504, 10.129, 44648.71, 0.5, 107.791, 5.07, 13., 16.5, "", 
  3.84, 83.44, 0.944}, {"AUS", "Oceania", "Australia", "2020-05-26", 7139., 
  13., 9.571, 103., 1., 0.429, 279.962, 0.51, 0.375, 4.039, 0.039, 0.017, 
  0.94, "", "", "", "", "", "", "", "", 44023., 1.288223*^6, 50.519, 1.726, 
  28908., 1.134, 0., 3020.4, "tests performed", "", "", "", "", "", "", "", 
  "", "", 65.28, 2.5499881*^7, 3.202, 37.9, 15.504, 10.129, 44648.71, 0.5, 
  107.791, 5.07, 13., 16.5, "", 3.84, 83.44, 0.944}, 
 {"AUS", "Oceania", "Australia", "2020-05-27", 7150., 11., 9.857, 103., 0., 
  0.429, 280.393, 0.431, 0.387, 4.039, 0., 0.017, 0.97, "", "", "", "", "", 
  "", "", "", 50098., 1.338321*^6, 52.483, 1.965, 32393., 1.27, 0., 3286.3, 
  "tests performed", "", "", "", "", "", "", "", "", "", 65.28, 2.5499881*^7, 
  3.202, 37.9, 15.504, 10.129, 44648.71, 0.5, 107.791, 5.07, 13., 16.5, "", 
  3.84, 83.44, 0.944}, {"AUS", "Oceania", "Australia", "2020-05-28", 7165., 
  15., 10., 103., 0., 0.286, 280.982, 0.588, 0.392, 4.039, 0., 0.011, 1., "", 
  "", "", "", "", "", "", "", 29123., 1.367444*^6, 53.626, 1.142, 32823., 
  1.287, 0., 3282.3, "tests performed", "", "", "", "", "", "", "", "", "", 
  65.28, 2.5499881*^7, 3.202, 37.9, 15.504, 10.129, 44648.71, 0.5, 107.791, 
  5.07, 13., 16.5, "", 3.84, 83.44, 0.944}, {"AUS", "Oceania", "Australia", 
  "2020-05-29", 7184., 19., 12.143, 103., 0., 0.286, 281.727, 0.745, 0.476, 
  4.039, 0., 0.011, 1., "", "", "", "", "", "", "", "", 30178., 1.397622*^6, 
  54.809, 1.183, 32420., 1.271, 0., 2669.9, "tests performed", "", "", "", 
  "", "", "", "", "", "", 63.43, 2.5499881*^7, 3.202, 37.9, 15.504, 10.129, 
  44648.71, 0.5, 107.791, 5.07, 13., 16.5, "", 3.84, 83.44, 0.944}, 
 {"AUS", "Oceania", "Australia", "2020-05-30", 7192., 8., 11.143, 103., 0., 
  0.143, 282.041, 0.314, 0.437, 4.039, 0., 0.006, 0.96, "", "", "", "", "", 
  "", "", "", 30916., 1.428538*^6, 56.021, 1.212, 33754., 1.324, 0., 3029.2, 
  "tests performed", "", "", "", "", "", "", "", "", "", 63.43, 2.5499881*^7, 
  3.202, 37.9, 15.504, 10.129, 44648.71, 0.5, 107.791, 5.07, 13., 16.5, "", 
  3.84, 83.44, 0.944}, {"AUS", "Oceania", "Australia", "2020-05-31", 7202., 
  10., 12.571, 103., 0., 0.143, 282.433, 0.392, 0.493, 4.039, 0., 0.006, 
  0.96, "", "", "", "", "", "", "", "", 26030., 1.454568*^6, 57.042, 1.021, 
  32825., 1.287, 0., 2611.2, "tests performed", "", "", "", "", "", "", "", 
  "", "", 63.43, 2.5499881*^7, 3.202, 37.9, 15.504, 10.129, 44648.71, 0.5, 
  107.791, 5.07, 13., 16.5, "", 3.84, 83.44, 0.944}, 
 {"AUS", "Oceania", "Australia", "2020-06-01", 7221., 19., 13.571, 102., -1., 
  0., 283.178, 0.745, 0.532, 4., -0.039, 0., 0.96, "", "", "", "", "", "", 
  "", "", 17652., 1.47222*^6, 57.734, 0.692, 32574., 1.277, 0., 2400.3, 
  "tests performed", "", "", "", "", "", "", "", "", "", 62.04, 2.5499881*^7, 
  3.202, 37.9, 15.504, 10.129, 44648.71, 0.5, 107.791, 5.07, 13., 16.5, "", 
  3.84, 83.44, 0.944}, {"AUS", "Oceania", "Australia", "2020-06-02", 7229., 
  8., 12.857, 102., 0., -0.143, 283.492, 0.314, 0.504, 4., 0., -0.006, 0.91, 
  "", "", "", "", "", "", "", "", 18167., 1.490387*^6, 58.447, 0.712, 28881., 
  1.133, 0., 2246.3, "tests performed", "", "", "", "", "", "", "", "", "", 
  62.04, 2.5499881*^7, 3.202, 37.9, 15.504, 10.129, 44648.71, 0.5, 107.791, 
  5.07, 13., 16.5, "", 3.84, 83.44, 0.944}, {"AUS", "Oceania", "Australia", 
  "2020-06-03", 7240., 11., 12.857, 102., 0., -0.143, 283.923, 0.431, 0.504, 
  4., 0., -0.006, 0.88, "", "", "", "", "", "", "", "", 22313., 1.5127*^6, 
  59.322, 0.875, 24911., 0.977, 0.001, 1937.5, "tests performed", "", "", "", 
  "", "", "", "", "", "", 62.04, 2.5499881*^7, 3.202, 37.9, 15.504, 10.129, 
  44648.71, 0.5, 107.791, 5.07, 13., 16.5, "", 3.84, 83.44, 0.944}, 
 {"AUS", "Oceania", "Australia", "2020-06-04", 7247., 7., 11.714, 102., 0., 
  -0.143, 284.197, 0.275, 0.459, 4., 0., -0.006, 0.85, "", "", "", "", "", 
  "", "", "", 33629., 1.546329*^6, 60.641, 1.319, 25555., 1.002, 0., 2181.6, 
  "tests performed", "", "", "", "", "", "", "", "", "", 62.04, 2.5499881*^7, 
  3.202, 37.9, 15.504, 10.129, 44648.71, 0.5, 107.791, 5.07, 13., 16.5, "", 
  3.84, 83.44, 0.944}, {"AUS", "Oceania", "Australia", "2020-06-05", 7252., 
  5., 9.714, 102., 0., -0.143, 284.393, 0.196, 0.381, 4., 0., -0.006, 0.84, 
  "", "", "", "", "", "", "", "", 32863., 1.579192*^6, 61.929, 1.289, 25939., 
  1.017, 0., 2670.3, "tests performed", "", "", "", "", "", "", "", "", "", 
  62.04, 2.5499881*^7, 3.202, 37.9, 15.504, 10.129, 44648.71, 0.5, 107.791, 
  5.07, 13., 16.5, "", 3.84, 83.44, 0.944}, {"AUS", "Oceania", "Australia", 
  "2020-06-06", 7259., 7., 9.571, 102., 0., -0.143, 284.668, 0.275, 0.375, 
  4., 0., -0.006, 0.83, "", "", "", "", "", "", "", "", 11396., 1.590588*^6, 
  62.376, 0.447, 23150., 0.908, 0., 2418.8, "tests performed", "", "", "", 
  "", "", "", "", "", "", 62.04, 2.5499881*^7, 3.202, 37.9, 15.504, 10.129, 
  44648.71, 0.5, 107.791, 5.07, 13., 16.5, "", 3.84, 83.44, 0.944}, 
 {"AUS", "Oceania", "Australia", "2020-06-07", 7265., 6., 9., 102., 0., 
  -0.143, 284.903, 0.235, 0.353, 4., 0., -0.006, 0.87, "", "", "", "", "", 
  "", "", "", 26874., 1.617462*^6, 63.43, 1.054, 23271., 0.913, 0., 2585.7, 
  "tests performed", "", "", "", "", "", "", "", "", "", 62.04, 2.5499881*^7, 
  3.202, 37.9, 15.504, 10.129, 44648.71, 0.5, 107.791, 5.07, 13., 16.5, "", 
  3.84, 83.44, 0.944}, {"AUS", "Oceania", "Australia", "2020-06-08", 7267., 
  2., 6.571, 102., 0., 0., 284.982, 0.078, 0.258, 4., 0., 0., 0.91, "", "", 
  "", "", "", "", "", "", 16053., 1.633515*^6, 64.06, 0.63, 23042., 0.904, 
  0., 3506.6, "tests performed", "", "", "", "", "", "", "", "", "", 62.04, 
  2.5499881*^7, 3.202, 37.9, 15.504, 10.129, 44648.71, 0.5, 107.791, 5.07, 
  13., 16.5, "", 3.84, 83.44, 0.944}, {"AUS", "Oceania", "Australia", 
  "2020-06-09", 7274., 7., 6.429, 102., 0., 0., 285.256, 0.275, 0.252, 4., 
  0., 0., 0.99, "", "", "", "", "", "", "", "", 17169., 1.650684*^6, 64.733, 
  0.673, 22900., 0.898, 0., 3562., "tests performed", "", "", "", "", "", "", 
  "", "", "", 60.19, 2.5499881*^7, 3.202, 37.9, 15.504, 10.129, 44648.71, 
  0.5, 107.791, 5.07, 13., 16.5, "", 3.84, 83.44, 0.944}, 
 {"AUS", "Oceania", "Australia", "2020-06-10", 7285., 11., 6.429, 102., 0., 
  0., 285.688, 0.431, 0.252, 4., 0., 0., 1.08, "", "", "", "", "", "", "", 
  "", 29270., 1.679954*^6, 65.881, 1.148, 23893., 0.937, 0., 3716.4, 
  "tests performed", "", "", "", "", "", "", "", "", "", 60.19, 2.5499881*^7, 
  3.202, 37.9, 15.504, 10.129, 44648.71, 0.5, 107.791, 5.07, 13., 16.5, "", 
  3.84, 83.44, 0.944}, {"AUS", "Oceania", "Australia", "2020-06-11", 7289., 
  4., 6., 102., 0., 0., 285.844, 0.157, 0.235, 4., 0., 0., 1.16, "", "", "", 
  "", "", "", "", "", 31269., 1.711223*^6, 67.107, 1.226, 23556., 0.924, 0., 
  3926., "tests performed", "", "", "", "", "", "", "", "", "", 60.19, 
  2.5499881*^7, 3.202, 37.9, 15.504, 10.129, 44648.71, 0.5, 107.791, 5.07, 
  13., 16.5, "", 3.84, 83.44, 0.944}, {"AUS", "Oceania", "Australia", 
  "2020-06-12", 7294., 5., 6., 102., 0., 0., 286.041, 0.196, 0.235, 4., 0., 
  0., 1.27, "", "", "", "", "", "", "", "", 34327., 1.74555*^6, 68.453, 
  1.346, 23765., 0.932, 0., 3960.8, "tests performed", "", "", "", "", "", 
  "", "", "", "", 50.46, 2.5499881*^7, 3.202, 37.9, 15.504, 10.129, 44648.71, 
  0.5, 107.791, 5.07, 13., 16.5, "", 3.84, 83.44, 0.944}, 
 {"AUS", "Oceania", "Australia", "2020-06-13", 7320., 26., 8.714, 102., 0., 
  0., 287.06, 1.02, 0.342, 4., 0., 0., 1.4, "", "", "", "", "", "", "", "", 
  37101., 1.782651*^6, 69.908, 1.455, 27438., 1.076, 0., 3148.7, 
  "tests performed", "", "", "", "", "", "", "", "", "", 50.46, 2.5499881*^7, 
  3.202, 37.9, 15.504, 10.129, 44648.71, 0.5, 107.791, 5.07, 13., 16.5, "", 
  3.84, 83.44, 0.944}, {"AUS", "Oceania", "Australia", "2020-06-14", 7335., 
  15., 10., 102., 0., 0., 287.648, 0.588, 0.392, 4., 0., 0., 1.45, "", "", 
  "", "", "", "", "", "", 29702., 1.812353*^6, 71.073, 1.165, 27842., 1.092, 
  0., 2784.2, "tests performed", "", "", "", "", "", "", "", "", "", 50.46, 
  2.5499881*^7, 3.202, 37.9, 15.504, 10.129, 44648.71, 0.5, 107.791, 5.07, 
  13., 16.5, "", 3.84, 83.44, 0.944}, {"AUS", "Oceania", "Australia", 
  "2020-06-15", 7347., 12., 11.429, 102., 0., 0., 288.119, 0.471, 0.448, 4., 
  0., 0., 1.48, "", "", "", "", "", "", "", "", 15796., 1.828149*^6, 71.692, 
  0.619, 27805., 1.09, 0., 2432.8, "tests performed", "", "", "", "", "", "", 
  "", "", "", 50.46, 2.5499881*^7, 3.202, 37.9, 15.504, 10.129, 44648.71, 
  0.5, 107.791, 5.07, 13., 16.5, "", 3.84, 83.44, 0.944}, 
 {"AUS", "Oceania", "Australia", "2020-06-16", 7370., 23., 13.714, 102., 0., 
  0., 289.021, 0.902, 0.538, 4., 0., 0., 1.52, "", "", "", "", "", "", "", 
  "", 20198., 1.848347*^6, 72.485, 0.792, 28238., 1.107, 0., 2059.1, 
  "tests performed", "", "", "", "", "", "", "", "", "", 50.46, 2.5499881*^7, 
  3.202, 37.9, 15.504, 10.129, 44648.71, 0.5, 107.791, 5.07, 13., 16.5, "", 
  3.84, 83.44, 0.944}, {"AUS", "Oceania", "Australia", "2020-06-17", 7391., 
  21., 15.143, 102., 0., 0., 289.844, 0.824, 0.594, 4., 0., 0., 1.53, "", "", 
  "", "", "", "", "", "", 27770., 1.876117*^6, 73.574, 1.089, 28023., 1.099, 
  0.001, 1850.6, "tests performed", "", "", "", "", "", "", "", "", "", 
  50.46, 2.5499881*^7, 3.202, 37.9, 15.504, 10.129, 44648.71, 0.5, 107.791, 
  5.07, 13., 16.5, "", 3.84, 83.44, 0.944}, {"AUS", "Oceania", "Australia", 
  "2020-06-18", 7409., 18., 17.143, 102., 0., 0., 290.55, 0.706, 0.672, 4., 
  0., 0., 1.54, "", "", "", "", "", "", "", "", 51380., 1.927497*^6, 75.588, 
  2.015, 30896., 1.212, 0.001, 1802.3, "tests performed", "", "", "", "", "", 
  "", "", "", "", 50.46, 2.5499881*^7, 3.202, 37.9, 15.504, 10.129, 44648.71, 
  0.5, 107.791, 5.07, 13., 16.5, "", 3.84, 83.44, 0.944}, 
 {"AUS", "Oceania", "Australia", "2020-06-19", 7411., 2., 16.714, 102., 0., 
  0., 290.629, 0.078, 0.655, 4., 0., 0., 1.55, "", "", "", "", "", "", "", 
  "", 42708., 1.970205*^6, 77.263, 1.675, 32094., 1.259, 0.001, 1920.2, 
  "tests performed", "", "", "", "", "", "", "", "", "", 50.46, 2.5499881*^7, 
  3.202, 37.9, 15.504, 10.129, 44648.71, 0.5, 107.791, 5.07, 13., 16.5, "", 
  3.84, 83.44, 0.944}, {"AUS", "Oceania", "Australia", "2020-06-20", 7461., 
  50., 20.143, 102., 0., 0., 292.59, 1.961, 0.79, 4., 0., 0., 1.63, "", "", 
  "", "", "", "", "", "", 35173., 2.005378*^6, 78.643, 1.379, 31818., 1.248, 
  0.001, 1579.6, "tests performed", "", "", "", "", "", "", "", "", "", 
  50.46, 2.5499881*^7, 3.202, 37.9, 15.504, 10.129, 44648.71, 0.5, 107.791, 
  5.07, 13., 16.5, "", 3.84, 83.44, 0.944}, {"AUS", "Oceania", "Australia", 
  "2020-06-21", 7474., 13., 19.857, 102., 0., 0., 293.099, 0.51, 0.779, 4., 
  0., 0., 1.61, "", "", "", "", "", "", "", "", 35946., 2.041324*^6, 80.052, 
  1.41, 32710., 1.283, 0.001, 1647.3, "tests performed", "", "", "", "", "", 
  "", "", "", "", 50.46, 2.5499881*^7, 3.202, 37.9, 15.504, 10.129, 44648.71, 
  0.5, 107.791, 5.07, 13., 16.5, "", 3.84, 83.44, 0.944}, 
 {"AUS", "Oceania", "Australia", "2020-06-22", 7492., 18., 20.714, 102., 0., 
  0., 293.805, 0.706, 0.812, 4., 0., 0., 1.64, "", "", "", "", "", "", "", 
  "", 66525., 2.107849*^6, 82.661, 2.609, 39957., 1.567, 0.001, 1929., 
  "tests performed", "", "", "", "", "", "", "", "", "", 50.46, 2.5499881*^7, 
  3.202, 37.9, 15.504, 10.129, 44648.71, 0.5, 107.791, 5.07, 13., 16.5, "", 
  3.84, 83.44, 0.944}, {"AUS", "Oceania", "Australia", "2020-06-23", 7521., 
  29., 21.571, 103., 1., 0.143, 294.943, 1.137, 0.846, 4.039, 0.039, 0.006, 
  1.69, "", "", "", "", "", "", "", "", 24972., 2.132821*^6, 83.64, 0.979, 
  40639., 1.594, 0.001, 1884., "tests performed", "", "", "", "", "", "", "", 
  "", "", 52.31, 2.5499881*^7, 3.202, 37.9, 15.504, 10.129, 44648.71, 0.5, 
  107.791, 5.07, 13., 16.5, "", 3.84, 83.44, 0.944}, 
 {"AUS", "Oceania", "Australia", "2020-06-24", 7558., 37., 23.857, 104., 1., 
  0.286, 296.394, 1.451, 0.936, 4.078, 0.039, 0.011, 1.74, "", "", "", "", 
  "", "", "", "", 47603., 2.180424*^6, 85.507, 1.867, 43472., 1.705, 0.001, 
  1822.2, "tests performed", "", "", "", "", "", "", "", "", "", 52.31, 
  2.5499881*^7, 3.202, 37.9, 15.504, 10.129, 44648.71, 0.5, 107.791, 5.07, 
  13., 16.5, "", 3.84, 83.44, 0.944}, {"AUS", "Oceania", "Australia", 
  "2020-06-25", 7595., 37., 26.571, 104., 0., 0.286, 297.845, 1.451, 1.042, 
  4.078, 0., 0.011, 1.79, "", "", "", "", "", "", "", "", 51917., 
  2.232341*^6, 87.543, 2.036, 43549., 1.708, 0.001, 1639., "tests performed", 
  "", "", "", "", "", "", "", "", "", 52.31, 2.5499881*^7, 3.202, 37.9, 
  15.504, 10.129, 44648.71, 0.5, 107.791, 5.07, 13., 16.5, "", 3.84, 83.44, 
  0.944}, {"AUS", "Oceania", "Australia", "2020-06-26", 7601., 6., 27.143, 
  104., 0., 0.286, 298.08, 0.235, 1.064, 4.078, 0., 0.011, 1.84, "", "", "", 
  "", "", "", "", "", 49498., 2.281839*^6, 89.484, 1.941, 44519., 1.746, 
  0.001, 1640.2, "tests performed", "", "", "", "", "", "", "", "", "", 
  52.31, 2.5499881*^7, 3.202, 37.9, 15.504, 10.129, 44648.71, 0.5, 107.791, 
  5.07, 13., 16.5, "", 3.84, 83.44, 0.944}, {"AUS", "Oceania", "Australia", 
  "2020-06-27", 7686., 85., 32.143, 104., 0., 0.286, 301.413, 3.333, 1.261, 
  4.078, 0., 0.011, 1.95, "", "", "", "", "", "", "", "", 54222., 
  2.336061*^6, 91.611, 2.126, 47240., 1.853, 0.001, 1469.7, 
  "tests performed", "", "", "", "", "", "", "", "", "", 52.31, 2.5499881*^7, 
  3.202, 37.9, 15.504, 10.129, 44648.71, 0.5, 107.791, 5.07, 13., 16.5, "", 
  3.84, 83.44, 0.944}, {"AUS", "Oceania", "Australia", "2020-06-28", 7764., 
  78., 41.429, 104., 0., 0.286, 304.472, 3.059, 1.625, 4.078, 0., 0.011, 2., 
  "", "", "", "", "", "", "", "", 43114., 2.379175*^6, 93.301, 1.691, 48264., 
  1.893, 0.001, 1165., "tests performed", "", "", "", "", "", "", "", "", "", 
  52.31, 2.5499881*^7, 3.202, 37.9, 15.504, 10.129, 44648.71, 0.5, 107.791, 
  5.07, 13., 16.5, "", 3.84, 83.44, 0.944}, {"AUS", "Oceania", "Australia", 
  "2020-06-29", 7834., 70., 48.857, 104., 0., 0.286, 307.217, 2.745, 1.916, 
  4.078, 0., 0.011, 1.99, "", "", "", "", "", "", "", "", 36520., 
  2.415695*^6, 94.734, 1.432, 43978., 1.725, 0.001, 900.1, "tests performed", 
  "", "", "", "", "", "", "", "", "", 52.31, 2.5499881*^7, 3.202, 37.9, 
  15.504, 10.129, 44648.71, 0.5, 107.791, 5.07, 13., 16.5, "", 3.84, 83.44, 
  0.944}, {"AUS", "Oceania", "Australia", "2020-06-30", 7920., 86., 57., 
  104., 0., 0.143, 310.59, 3.373, 2.235, 4.078, 0., 0.006, 1.97, "", "", "", 
  "", "", "", "", "", 40287., 2.455982*^6, 96.313, 1.58, 46166., 1.81, 0.001, 
  809.9, "tests performed", "", "", "", "", "", "", "", "", "", 52.31, 
  2.5499881*^7, 3.202, 37.9, 15.504, 10.129, 44648.71, 0.5, 107.791, 5.07, 
  13., 16.5, "", 3.84, 83.44, 0.944}, {"AUS", "Oceania", "Australia", 
  "2020-07-01", 8001., 81., 63.286, 104., 0., 0., 313.766, 3.176, 2.482, 
  4.078, 0., 0., 1.96, "", "", "", "", "", "", "", "", 49941., 2.505923*^6, 
  98.272, 1.958, 46500., 1.824, 0.001, 734.8, "tests performed", "", "", "", 
  "", "", "", "", "", "", 68.98, 2.5499881*^7, 3.202, 37.9, 15.504, 10.129, 
  44648.71, 0.5, 107.791, 5.07, 13., 16.5, "", 3.84, 83.44, 0.944}, 
 {"AUS", "Oceania", "Australia", "2020-07-02", 8066., 65., 67.286, 104., 0., 
  0., 316.315, 2.549, 2.639, 4.078, 0., 0., 1.96, "", "", "", "", "", "", "", 
  "", 57859., 2.563782*^6, 100.541, 2.269, 47349., 1.857, 0.001, 703.7, 
  "tests performed", "", "", "", "", "", "", "", "", "", 68.98, 2.5499881*^7, 
  3.202, 37.9, 15.504, 10.129, 44648.71, 0.5, 107.791, 5.07, 13., 16.5, "", 
  3.84, 83.44, 0.944}, {"AUS", "Oceania", "Australia", "2020-07-03", 8260., 
  194., 94.143, 104., 0., 0., 323.923, 7.608, 3.692, 4.078, 0., 0., 2.01, "", 
  "", "", "", "", "", "", "", 54078., 2.61786*^6, 102.662, 2.121, 48003., 
  1.882, 0.002, 509.9, "tests performed", "", "", "", "", "", "", "", "", "", 
  68.98, 2.5499881*^7, 3.202, 37.9, 15.504, 10.129, 44648.71, 0.5, 107.791, 
  5.07, 13., 16.5, "", 3.84, 83.44, 0.944}, {"AUS", "Oceania", "Australia", 
  "2020-07-04", 8443., 183., 108.143, 104., 0., 0., 331.1, 7.177, 4.241, 
  4.078, 0., 0., 1.93, "", "", "", "", "", "", "", "", 50176., 2.668036*^6, 
  104.629, 1.968, 47425., 1.86, 0.002, 438.5, "tests performed", "", "", "", 
  "", "", "", "", "", "", 68.98, 2.5499881*^7, 3.202, 37.9, 15.504, 10.129, 
  44648.71, 0.5, 107.791, 5.07, 13., 16.5, "", 3.84, 83.44, 0.944}, 
 {"AUS", "Oceania", "Australia", "2020-07-05", 8583., 140., 117., 106., 2., 
  0.286, 336.59, 5.49, 4.588, 4.157, 0.078, 0.011, 1.87, "", "", "", "", "", 
  "", "", "", 45399., 2.713435*^6, 106.41, 1.78, 47751., 1.873, 0.002, 408.1, 
  "tests performed", "", "", "", "", "", "", "", "", "", 68.98, 2.5499881*^7, 
  3.202, 37.9, 15.504, 10.129, 44648.71, 0.5, 107.791, 5.07, 13., 16.5, "", 
  3.84, 83.44, 0.944}, {"AUS", "Oceania", "Australia", "2020-07-06", 8755., 
  172., 131.571, 106., 0., 0.286, 343.335, 6.745, 5.16, 4.157, 0., 0.011, 
  1.82, "", "", "", "", "", "", "", "", 45730., 2.759165*^6, 108.203, 1.793, 
  49067., 1.924, 0.003, 372.9, "tests performed", "", "", "", "", "", "", "", 
  "", "", 68.98, 2.5499881*^7, 3.202, 37.9, 15.504, 10.129, 44648.71, 0.5, 
  107.791, 5.07, 13., 16.5, "", 3.84, 83.44, 0.944}, 
 {"AUS", "Oceania", "Australia", "2020-07-07", 8886., 131., 138., 106., 0., 
  0.286, 348.472, 5.137, 5.412, 4.157, 0., 0.011, 1.75, "", "", "", "", "", 
  "", "", "", 41942., 2.801107*^6, 109.848, 1.645, 49304., 1.933, 0.003, 
  357.3, "tests performed", "", "", "", "", "", "", "", "", "", 68.98, 
  2.5499881*^7, 3.202, 37.9, 15.504, 10.129, 44648.71, 0.5, 107.791, 5.07, 
  13., 16.5, "", 3.84, 83.44, 0.944}, {"AUS", "Oceania", "Australia", 
  "2020-07-08", 9056., 170., 150.714, 106., 0., 0.286, 355.139, 6.667, 5.91, 
  4.157, 0., 0.011, 1.73, "", "", "", "", "", "", "", "", 55299., 
  2.856406*^6, 112.016, 2.169, 50069., 1.963, 0.003, 332.2, 
  "tests performed", "", "", "", "", "", "", "", "", "", 75.46, 2.5499881*^7, 
  3.202, 37.9, 15.504, 10.129, 44648.71, 0.5, 107.791, 5.07, 13., 16.5, "", 
  3.84, 83.44, 0.944}, {"AUS", "Oceania", "Australia", "2020-07-09", 9374., 
  318., 186.857, 106., 0., 0.286, 367.61, 12.471, 7.328, 4.157, 0., 0.011, 
  1.71, "", "", "", "", "", "", "", "", 54425., 2.910831*^6, 114.151, 2.134, 
  49578., 1.944, 0.004, 265.3, "tests performed", "", "", "", "", "", "", "", 
  "", "", 75.46, 2.5499881*^7, 3.202, 37.9, 15.504, 10.129, 44648.71, 0.5, 
  107.791, 5.07, 13., 16.5, "", 3.84, 83.44, 0.944}, 
 {"AUS", "Oceania", "Australia", "2020-07-10", 9553., 179., 184.714, 107., 
  1., 0.429, 374.629, 7.02, 7.244, 4.196, 0.039, 0.017, 1.64, "", "", "", "", 
  "", "", "", "", 59437., 2.970268*^6, 116.482, 2.331, 50344., 1.974, 0.004, 
  272.6, "tests performed", "", "", "", "", "", "", "", "", "", 75.46, 
  2.5499881*^7, 3.202, 37.9, 15.504, 10.129, 44648.71, 0.5, 107.791, 5.07, 
  13., 16.5, "", 3.84, 83.44, 0.944}, {"AUS", "Oceania", "Australia", 
  "2020-07-11", 9797., 244., 193.429, 108., 1., 0.571, 384.198, 9.569, 7.585, 
  4.235, 0.039, 0.022, 1.58, "", "", "", "", "", "", "", "", 51225., 
  3.021493*^6, 118.49, 2.009, 50494., 1.98, 0.004, 261., "tests performed", 
  "", "", "", "", "", "", "", "", "", 75.46, 2.5499881*^7, 3.202, 37.9, 
  15.504, 10.129, 44648.71, 0.5, 107.791, 5.07, 13., 16.5, "", 3.84, 83.44, 
  0.944}, {"AUS", "Oceania", "Australia", "2020-07-12", 9980., 183., 199.571, 
  108., 0., 0.286, 391.374, 7.177, 7.826, 4.235, 0., 0.011, 1.55, "", "", "", 
  "", "", "", "", "", 53995., 3.075488*^6, 120.608, 2.117, 51722., 2.028, 
  0.004, 259.2, "tests performed", "", "", "", "", "", "", "", "", "", 75.46, 
  2.5499881*^7, 3.202, 37.9, 15.504, 10.129, 44648.71, 0.5, 107.791, 5.07, 
  13., 16.5, "", 3.84, 83.44, 0.944}, {"AUS", "Oceania", "Australia", 
  "2020-07-13", 10251., 271., 213.714, 108., 0., 0.286, 402.002, 10.628, 
  8.381, 4.235, 0., 0.011, 1.54, "", "", "", "", "", "", "", "", 42300., 
  3.117788*^6, 122.267, 1.659, 51232., 2.009, 0.004, 239.7, 
  "tests performed", "", "", "", "", "", "", "", "", "", 71.76, 2.5499881*^7, 
  3.202, 37.9, 15.504, 10.129, 44648.71, 0.5, 107.791, 5.07, 13., 16.5, "", 
  3.84, 83.44, 0.944}, {"AUS", "Oceania", "Australia", "2020-07-14", 10487., 
  236., 228.714, 111., 3., 0.714, 411.257, 9.255, 8.969, 4.353, 0.118, 0.028, 
  1.52, "", "", "", "", "", "", "", "", 44449., 3.162237*^6, 124.01, 1.743, 
  51590., 2.023, 0.004, 225.6, "tests performed", "", "", "", "", "", "", "", 
  "", "", 71.76, 2.5499881*^7, 3.202, 37.9, 15.504, 10.129, 44648.71, 0.5, 
  107.791, 5.07, 13., 16.5, "", 3.84, 83.44, 0.944}, 
 {"AUS", "Oceania", "Australia", "2020-07-15", 10810., 323., 250.571, 113., 
  2., 1., 423.924, 12.667, 9.826, 4.431, 0.078, 0.039, 1.5, "", "", "", "", 
  "", "", "", "", 59904., 3.222141*^6, 126.359, 2.349, 52248., 2.049, 0.005, 
  208.5, "tests performed", "", "", "", "", "", "", "", "", "", 71.76, 
  2.5499881*^7, 3.202, 37.9, 15.504, 10.129, 44648.71, 0.5, 107.791, 5.07, 
  13., 16.5, "", 3.84, 83.44, 0.944}, {"AUS", "Oceania", "Australia", 
  "2020-07-16", 11233., 423., 265.571, 116., 3., 1.429, 440.512, 16.588, 
  10.415, 4.549, 0.118, 0.056, 1.48, "", "", "", "", "", "", "", "", 65575., 
  3.287716*^6, 128.931, 2.572, 53841., 2.111, 0.005, 202.7, 
  "tests performed", "", "", "", "", "", "", "", "", "", 68.06, 2.5499881*^7, 
  3.202, 37.9, 15.504, 10.129, 44648.71, 0.5, 107.791, 5.07, 13., 16.5, "", 
  3.84, 83.44, 0.944}, {"AUS", "Oceania", "Australia", "2020-07-17", 11441., 
  208., 269.714, 118., 2., 1.571, 448.669, 8.157, 10.577, 4.627, 0.078, 
  0.062, 1.43, "", "", "", "", "", "", "", "", 62728., 3.350444*^6, 131.391, 
  2.46, 54311., 2.13, 0.005, 201.4, "tests performed", "", "", "", "", "", 
  "", "", "", "", 68.06, 2.5499881*^7, 3.202, 37.9, 15.504, 10.129, 44648.71, 
  0.5, 107.791, 5.07, 13., 16.5, "", 3.84, 83.44, 0.944}, 
 {"AUS", "Oceania", "Australia", "2020-07-18", 11802., 361., 286.429, 122., 
  4., 2., 462.826, 14.157, 11.233, 4.784, 0.157, 0.078, 1.4, "", "", "", "", 
  "", "", "", "", 63387., 3.413831*^6, 133.876, 2.486, 56048., 2.198, 0.005, 
  195.7, "tests performed", "", "", "", "", "", "", "", "", "", 68.06, 
  2.5499881*^7, 3.202, 37.9, 15.504, 10.129, 44648.71, 0.5, 107.791, 5.07, 
  13., 16.5, "", 3.84, 83.44, 0.944}, {"AUS", "Oceania", "Australia", 
  "2020-07-19", 12069., 267., 298.429, 123., 1., 2.143, 473.296, 10.471, 
  11.703, 4.824, 0.039, 0.084, 1.39, "", "", "", "", "", "", "", "", 62632., 
  3.476463*^6, 136.333, 2.456, 57282., 2.246, 0.005, 191.9, 
  "tests performed", "", "", "", "", "", "", "", "", "", 68.06, 2.5499881*^7, 
  3.202, 37.9, 15.504, 10.129, 44648.71, 0.5, 107.791, 5.07, 13., 16.5, "", 
  3.84, 83.44, 0.944}, {"AUS", "Oceania", "Australia", "2020-07-20", 12428., 
  359., 311., 126., 3., 2.571, 487.375, 14.078, 12.196, 4.941, 0.118, 0.101, 
  1.38, "", "", "", "", "", "", "", "", 57962., 3.534425*^6, 138.606, 2.273, 
  59520., 2.334, 0.005, 191.4, "tests performed", "", "", "", "", "", "", "", 
  "", "", 68.06, 2.5499881*^7, 3.202, 37.9, 15.504, 10.129, 44648.71, 0.5, 
  107.791, 5.07, 13., 16.5, "", 3.84, 83.44, 0.944}, 
 {"AUS", "Oceania", "Australia", "2020-07-21", 12894., 466., 343.857, 128., 
  2., 2.429, 505.649, 18.275, 13.485, 5.02, 0.078, 0.095, 1.37, "", "", "", 
  "", "", "", "", "", 56310., 3.590735*^6, 140.814, 2.208, 61214., 2.401, 
  0.006, 178., "tests performed", "", "", "", "", "", "", "", "", "", 68.06, 
  2.5499881*^7, 3.202, 37.9, 15.504, 10.129, 44648.71, 0.5, 107.791, 5.07, 
  13., 16.5, "", 3.84, 83.44, 0.944}, {"AUS", "Oceania", "Australia", 
  "2020-07-22", 13302., 408., 356., 133., 5., 2.857, 521.649, 16., 13.961, 
  5.216, 0.196, 0.112, 1.34, "", "", "", "", "", "", "", "", 59794., 
  3.650529*^6, 143.159, 2.345, 61198., 2.4, 0.006, 171.9, "tests performed", 
  "", "", "", "", "", "", "", "", "", 68.06, 2.5499881*^7, 3.202, 37.9, 
  15.504, 10.129, 44648.71, 0.5, 107.791, 5.07, 13., 16.5, "", 3.84, 83.44, 
  0.944}, {"AUS", "Oceania", "Australia", "2020-07-23", 13595., 293., 
  337.429, 139., 6., 3.286, 533.14, 11.49, 13.233, 5.451, 0.235, 0.129, 1.3, 
  "", "", "", "", "", "", "", "", 69308., 3.719837*^6, 145.877, 2.718, 
  61732., 2.421, 0.005, 182.9, "tests performed", "", "", "", "", "", "", "", 
  "", "", 68.06, 2.5499881*^7, 3.202, 37.9, 15.504, 10.129, 44648.71, 0.5, 
  107.791, 5.07, 13., 16.5, "", 3.84, 83.44, 0.944}, 
 {"AUS", "Oceania", "Australia", "2020-07-24", 13950., 355., 358.429, 145., 
  6., 3.857, 547.061, 13.922, 14.056, 5.686, 0.235, 0.151, 1.3, "", "", "", 
  "", "", "", "", "", 75584., 3.795421*^6, 148.841, 2.964, 63568., 2.493, 
  0.006, 177.4, "tests performed", "", "", "", "", "", "", "", "", "", 68.06, 
  2.5499881*^7, 3.202, 37.9, 15.504, 10.129, 44648.71, 0.5, 107.791, 5.07, 
  13., 16.5, "", 3.84, 83.44, 0.944}, {"AUS", "Oceania", "Australia", 
  "2020-07-25", 14403., 453., 371.571, 155., 10., 4.714, 564.826, 17.765, 
  14.571, 6.078, 0.392, 0.185, 1.29, "", "", "", "", "", "", "", "", 64084., 
  3.859505*^6, 151.354, 2.513, 63668., 2.497, 0.006, 171.3, 
  "tests performed", "", "", "", "", "", "", "", "", "", 68.06, 2.5499881*^7, 
  3.202, 37.9, 15.504, 10.129, 44648.71, 0.5, 107.791, 5.07, 13., 16.5, "", 
  3.84, 83.44, 0.944}, {"AUS", "Oceania", "Australia", "2020-07-26", 14935., 
  532., 409.429, 161., 6., 5.429, 585.689, 20.863, 16.056, 6.314, 0.235, 
  0.213, 1.29, "", "", "", "", "", "", "", "", 75619., 3.935124*^6, 154.319, 
  2.965, 65523., 2.57, 0.006, 160., "tests performed", "", "", "", "", "", 
  "", "", "", "", 68.06, 2.5499881*^7, 3.202, 37.9, 15.504, 10.129, 44648.71, 
  0.5, 107.791, 5.07, 13., 16.5, "", 3.84, 83.44, 0.944}, 
 {"AUS", "Oceania", "Australia", "2020-07-27", 15303., 368., 410.714, 167., 
  6., 5.857, 600.12, 14.431, 16.107, 6.549, 0.235, 0.23, 1.26, "", "", "", 
  "", "", "", "", "", 51966., 3.98709*^6, 156.357, 2.038, 64666., 2.536, 
  0.006, 157.4, "tests performed", "", "", "", "", "", "", "", "", "", 68.06, 
  2.5499881*^7, 3.202, 37.9, 15.504, 10.129, 44648.71, 0.5, 107.791, 5.07, 
  13., 16.5, "", 3.84, 83.44, 0.944}, {"AUS", "Oceania", "Australia", 
  "2020-07-28", 15582., 279., 384., 176., 9., 6.857, 611.062, 10.941, 15.059, 
  6.902, 0.353, 0.269, 1.25, "", "", "", "", "", "", "", "", "", "", "", "", 
  64562., 2.532, 0.006, 168.1, "tests performed", "", "", "", "", "", "", "", 
  "", "", 68.06, 2.5499881*^7, 3.202, 37.9, 15.504, 10.129, 44648.71, 0.5, 
  107.791, 5.07, 13., 16.5, "", 3.84, 83.44, 0.944}, 
 {"AUS", "Oceania", "Australia", "2020-07-29", 16298., 716., 428., 189., 13., 
  8., 639.14, 28.079, 16.784, 7.412, 0.51, 0.314, 1.26, "", "", "", "", "", 
  "", "", "", "", 4.098249*^6, 160.716, "", 63960., 2.508, 0.007, 149.4, 
  "tests performed", "", "", "", "", "", "", "", "", "", 68.06, 2.5499881*^7, 
  3.202, 37.9, 15.504, 10.129, 44648.71, 0.5, 107.791, 5.07, 13., 16.5, "", 
  3.84, 83.44, 0.944}, {"AUS", "Oceania", "Australia", "2020-07-30", 16903., 
  605., 472.571, 196., 7., 8.143, 662.866, 23.726, 18.532, 7.686, 0.275, 
  0.319, 1.24, "", "", "", "", "", "", "", "", 66205., 4.164454*^6, 163.313, 
  2.596, 63517., 2.491, 0.007, 134.4, "tests performed", "", "", "", "", "", 
  "", "", "", "", 68.06, 2.5499881*^7, 3.202, 37.9, 15.504, 10.129, 44648.71, 
  0.5, 107.791, 5.07, 13., 16.5, "", 3.84, 83.44, 0.944}, 
 {"AUS", "Oceania", "Australia", "2020-07-31", 17280., 377., 475.714, 201., 
  5., 8., 677.65, 14.784, 18.656, 7.882, 0.196, 0.314, 1.19, "", "", "", "", 
  "", "", "", "", "", "", "", "", 62917., 2.467, 0.008, 132.3, 
  "tests performed", "", "", "", "", "", "", "", "", "", 68.06, 2.5499881*^7, 
  3.202, 37.9, 15.504, 10.129, 44648.71, 0.5, 107.791, 5.07, 13., 16.5, "", 
  3.84, 83.44, 0.944}, {"AUS", "Oceania", "Australia", "2020-08-01", 17895., 
  615., 498.857, 208., 7., 7.571, 701.768, 24.118, 19.563, 8.157, 0.275, 
  0.297, 1.16, "", "", "", "", "", "", "", "", "", 4.307224*^6, 168.912, "", 
  63960., 2.508, 0.008, 128.2, "tests performed", "", "", "", "", "", "", "", 
  "", "", 68.06, 2.5499881*^7, 3.202, 37.9, 15.504, 10.129, 44648.71, 0.5, 
  107.791, 5.07, 13., 16.5, "", 3.84, 83.44, 0.944}, 
 {"AUS", "Oceania", "Australia", "2020-08-02", 18318., 423., 483.286, 221., 
  13., 8.571, 718.356, 16.588, 18.952, 8.667, 0.51, 0.336, 1.13, "", "", "", 
  "", "", "", "", "", 39158., 4.346382*^6, 170.447, 1.536, 58751., 2.304, 
  0.008, 121.6, "tests performed", "", "", "", "", "", "", "", "", "", 71.76, 
  2.5499881*^7, 3.202, 37.9, 15.504, 10.129, 44648.71, 0.5, 107.791, 5.07, 
  13., 16.5, "", 3.84, 83.44, 0.944}, {"AUS", "Oceania", "Australia", 
  "2020-08-03", 18730., 412., 489.571, 232., 11., 9.286, 734.513, 16.157, 
  19.199, 9.098, 0.431, 0.364, 1.1, "", "", "", "", "", "", "", "", 40529., 
  4.386911*^6, 172.037, 1.589, 57117., 2.24, 0.009, 116.7, "tests performed", 
  "", "", "", "", "", "", "", "", "", 75.46, 2.5499881*^7, 3.202, 37.9, 
  15.504, 10.129, 44648.71, 0.5, 107.791, 5.07, 13., 16.5, "", 3.84, 83.44, 
  0.944}, {"AUS", "Oceania", "Australia", "2020-08-04", 19445., 715., 
  551.857, 247., 15., 10.143, 762.553, 28.039, 21.642, 9.686, 0.588, 0.398, 
  1.07, "", "", "", "", "", "", "", "", 94706., 4.481617*^6, 175.751, 3.714, 
  62707., 2.459, 0.009, 113.6, "tests performed", "", "", "", "", "", "", "", 
  "", "", 75.46, 2.5499881*^7, 3.202, 37.9, 15.504, 10.129, 44648.71, 0.5, 
  107.791, 5.07, 13., 16.5, "", 3.84, 83.44, 0.944}, 
 {"AUS", "Oceania", "Australia", "2020-08-05", 19890., 445., 513.143, 255., 
  8., 9.429, 780.004, 17.451, 20.123, 10., 0.314, 0.37, 1.02, "", "", "", "", 
  "", "", "", "", 70464., 4.552081*^6, 178.514, 2.763, 64833., 2.542, 0.008, 
  126.3, "tests performed", "", "", "", "", "", "", "", "", "", 75.46, 
  2.5499881*^7, 3.202, 37.9, 15.504, 10.129, 44648.71, 0.5, 107.791, 5.07, 
  13., 16.5, "", 3.84, 83.44, 0.944}, {"AUS", "Oceania", "Australia", 
  "2020-08-06", 20272., 382., 481.286, 266., 11., 10., 794.984, 14.98, 
  18.874, 10.431, 0.431, 0.392, 0.97, "", "", "", "", "", "", "", "", 80008., 
  4.632089*^6, 181.651, 3.138, 66805., 2.62, 0.007, 138.8, "tests performed", 
  "", "", "", "", "", "", "", "", "", 75.46, 2.5499881*^7, 3.202, 37.9, 
  15.504, 10.129, 44648.71, 0.5, 107.791, 5.07, 13., 16.5, "", 3.84, 83.44, 
  0.944}, {"AUS", "Oceania", "Australia", "2020-08-07", 20698., 426., 
  488.286, 278., 12., 11., 811.69, 16.706, 19.149, 10.902, 0.471, 0.431, 
  0.94, "", "", "", "", "", "", "", "", 91937., 4.724026*^6, 185.257, 3.605, 
  69741., 2.735, 0.007, 142.8, "tests performed", "", "", "", "", "", "", "", 
  "", "", 75.46, 2.5499881*^7, 3.202, 37.9, 15.504, 10.129, 44648.71, 0.5, 
  107.791, 5.07, 13., 16.5, "", 3.84, 83.44, 0.944}, 
 {"AUS", "Oceania", "Australia", "2020-08-08", 21084., 386., 455.571, 295., 
  17., 12.429, 826.827, 15.137, 17.866, 11.569, 0.667, 0.487, 0.9, "", "", 
  "", "", "", "", "", "", 40197., 4.764223*^6, 186.833, 1.576, 65286., 2.56, 
  0.007, 143.3, "tests performed", "", "", "", "", "", "", "", "", "", 75.46, 
  2.5499881*^7, 3.202, 37.9, 15.504, 10.129, 44648.71, 0.5, 107.791, 5.07, 
  13., 16.5, "", 3.84, 83.44, 0.944}, {"AUS", "Oceania", "Australia", 
  "2020-08-09", 21397., 313., 439.857, 313., 18., 13.143, 839.102, 12.275, 
  17.249, 12.275, 0.706, 0.515, 0.87, "", "", "", "", "", "", "", "", 93191., 
  4.857414*^6, 190.488, 3.655, 73005., 2.863, 0.006, 166., "tests performed", 
  "", "", "", "", "", "", "", "", "", 75.46, 2.5499881*^7, 3.202, 37.9, 
  15.504, 10.129, 44648.71, 0.5, 107.791, 5.07, 13., 16.5, "", 3.84, 83.44, 
  0.944}, {"AUS", "Oceania", "Australia", "2020-08-10", 21713., 316., 
  426.143, 331., 18., 14.143, 851.494, 12.392, 16.712, 12.98, 0.706, 0.555, 
  0.85, "", "", "", "", "", "", "", "", 61132., 4.918546*^6, 192.885, 2.397, 
  75948., 2.978, 0.006, 178.2, "tests performed", "", "", "", "", "", "", "", 
  "", "", 75.46, 2.5499881*^7, 3.202, 37.9, 15.504, 10.129, 44648.71, 0.5, 
  107.791, 5.07, 13., 16.5, "", 3.84, 83.44, 0.944}, 
 {"AUS", "Oceania", "Australia", "2020-08-11", 22127., 414., 383.143, 352., 
  21., 15., 867.73, 16.235, 15.025, 13.804, 0.824, 0.588, 0.83, "", "", "", 
  "", "", "", "", "", 61626., 4.980172*^6, 195.302, 2.417, 71222., 2.793, 
  0.005, 185.9, "tests performed", "", "", "", "", "", "", "", "", "", 75.46, 
  2.5499881*^7, 3.202, 37.9, 15.504, 10.129, 44648.71, 0.5, 107.791, 5.07, 
  13., 16.5, "", 3.84, 83.44, 0.944}, {"AUS", "Oceania", "Australia", 
  "2020-08-12", 22358., 231., 352.571, 361., 9., 15.143, 876.788, 9.059, 
  13.826, 14.157, 0.353, 0.594, 0.8, "", "", "", "", "", "", "", "", 61172., 
  5.041344*^6, 197.701, 2.399, 69895., 2.741, 0.005, 198.2, 
  "tests performed", "", "", "", "", "", "", "", "", "", 75.46, 2.5499881*^7, 
  3.202, 37.9, 15.504, 10.129, 44648.71, 0.5, 107.791, 5.07, 13., 16.5, "", 
  3.84, 83.44, 0.944}, {"AUS", "Oceania", "Australia", "2020-08-13", 22742., 
  384., 352.857, 375., 14., 15.571, 891.847, 15.059, 13.838, 14.706, 0.549, 
  0.611, 0.8, "", "", "", "", "", "", "", "", 68441., 5.109785*^6, 200.385, 
  2.684, 68242., 2.676, 0.005, 193.4, "tests performed", "", "", "", "", "", 
  "", "", "", "", 75.46, 2.5499881*^7, 3.202, 37.9, 15.504, 10.129, 44648.71, 
  0.5, 107.791, 5.07, 13., 16.5, "", 3.84, 83.44, 0.944}, 
 {"AUS", "Oceania", "Australia", "2020-08-14", 23035., 293., 333.857, 379., 
  4., 14.429, 903.338, 11.49, 13.092, 14.863, 0.157, 0.566, 0.77, "", "", "", 
  "", "", "", "", "", 70629., 5.180414*^6, 203.154, 2.77, 65198., 2.557, 
  0.005, 195.3, "tests performed", "", "", "", "", "", "", "", "", "", 75.46, 
  2.5499881*^7, 3.202, 37.9, 15.504, 10.129, 44648.71, 0.5, 107.791, 5.07, 
  13., 16.5, "", 3.84, 83.44, 0.944}, {"AUS", "Oceania", "Australia", 
  "2020-08-15", 23287., 252., 314.714, 396., 17., 14.429, 913.22, 9.882, 
  12.342, 15.529, 0.667, 0.566, 0.75, "", "", "", "", "", "", "", "", 63370., 
  5.243784*^6, 205.64, 2.485, 68509., 2.687, 0.005, 217.7, "tests performed", 
  "", "", "", "", "", "", "", "", "", 75.46, 2.5499881*^7, 3.202, 37.9, 
  15.504, 10.129, 44648.71, 0.5, 107.791, 5.07, 13., 16.5, "", 3.84, 83.44, 
  0.944}, {"AUS", "Oceania", "Australia", "2020-08-16", 23558., 271., 
  308.714, 421., 25., 15.429, 923.847, 10.628, 12.106, 16.51, 0.98, 0.605, 
  0.74, "", "", "", "", "", "", "", "", 53774., 5.297558*^6, 207.748, 2.109, 
  62878., 2.466, 0.005, 203.7, "tests performed", "", "", "", "", "", "", "", 
  "", "", 75.46, 2.5499881*^7, 3.202, 37.9, 15.504, 10.129, 44648.71, 0.5, 
  107.791, 5.07, 13., 16.5, "", 3.84, 83.44, 0.944}, 
 {"AUS", "Oceania", "Australia", "2020-08-17", 23773., 215., 294.286, 438., 
  17., 15.286, 932.279, 8.431, 11.541, 17.177, 0.667, 0.599, 0.72, "", "", 
  "", "", "", "", "", "", 38539., 5.336097*^6, 209.26, 1.511, 59650., 2.339, 
  0.005, 202.7, "tests performed", "", "", "", "", "", "", "", "", "", 75.46, 
  2.5499881*^7, 3.202, 37.9, 15.504, 10.129, 44648.71, 0.5, 107.791, 5.07, 
  13., 16.5, "", 3.84, 83.44, 0.944}, {"AUS", "Oceania", "Australia", 
  "2020-08-18", 23989., 216., 266., 450., 12., 14., 940.749, 8.471, 10.431, 
  17.647, 0.471, 0.549, 0.7, "", "", "", "", "", "", "", "", 44516., 
  5.380613*^6, 211.005, 1.746, 57206., 2.243, 0.005, 215.1, 
  "tests performed", "", "", "", "", "", "", "", "", "", 75.46, 2.5499881*^7, 
  3.202, 37.9, 15.504, 10.129, 44648.71, 0.5, 107.791, 5.07, 13., 16.5, "", 
  3.84, 83.44, 0.944}, {"AUS", "Oceania", "Australia", "2020-08-19", 24236., 
  247., 268.286, 463., 13., 14.571, 950.436, 9.686, 10.521, 18.157, 0.51, 
  0.571, 0.69, "", "", "", "", "", "", "", "", 59882., 5.440495*^6, 213.354, 
  2.348, 57022., 2.236, 0.005, 212.5, "tests performed", "", "", "", "", "", 
  "", "", "", "", 75.46, 2.5499881*^7, 3.202, 37.9, 15.504, 10.129, 44648.71, 
  0.5, 107.791, 5.07, 13., 16.5, "", 3.84, 83.44, 0.944}, 
 {"AUS", "Oceania", "Australia", "2020-08-20", 24407., 171., 237.857, 472., 
  9., 13.857, 957.142, 6.706, 9.328, 18.51, 0.353, 0.543, 0.67, "", "", "", 
  "", "", "", "", "", 68336., 5.508831*^6, 216.034, 2.68, 57007., 2.236, 
  0.004, 239.7, "tests performed", "", "", "", "", "", "", "", "", "", 75.46, 
  2.5499881*^7, 3.202, 37.9, 15.504, 10.129, 44648.71, 0.5, 107.791, 5.07, 
  13., 16.5, "", 3.84, 83.44, 0.944}, {"AUS", "Oceania", "Australia", 
  "2020-08-21", 24602., 195., 223.857, 485., 13., 15.143, 964.789, 7.647, 
  8.779, 19.02, 0.51, 0.594, 0.66, "", "", "", "", "", "", "", "", "", "", 
  "", "", 56334., 2.209, 0.004, 251.7, "tests performed", "", "", "", "", "", 
  "", "", "", "", 75.46, 2.5499881*^7, 3.202, 37.9, 15.504, 10.129, 44648.71, 
  0.5, 107.791, 5.07, 13., 16.5, "", 3.84, 83.44, 0.944}, 
 {"AUS", "Oceania", "Australia", "2020-08-22", 24811., 209., 217.714, 502., 
  17., 15.143, 972.985, 8.196, 8.538, 19.686, 0.667, 0.594, 0.65, "", "", "", 
  "", "", "", "", "", "", "", "", "", 56698., 2.223, 0.004, 260.4, 
  "tests performed", "", "", "", "", "", "", "", "", "", 75.46, 2.5499881*^7, 
  3.202, 37.9, 15.504, 10.129, 44648.71, 0.5, 107.791, 5.07, 13., 16.5, "", 
  3.84, 83.44, 0.944}, {"AUS", "Oceania", "Australia", "2020-08-23", 24915., 
  104., 193.857, 517., 15., 13.714, 977.063, 4.078, 7.602, 20.275, 0.588, 
  0.538, 0.63, "", "", "", "", "", "", "", "", "", 5.706587*^6, 223.789, "", 
  58433., 2.292, 0.003, 301.4, "tests performed", "", "", "", "", "", "", "", 
  "", "", 75.46, 2.5499881*^7, 3.202, 37.9, 15.504, 10.129, 44648.71, 0.5, 
  107.791, 5.07, 13., 16.5, "", 3.84, 83.44, 0.944}, 
 {"AUS", "Oceania", "Australia", "2020-08-24", 25053., 138., 182.857, 525., 
  8., 12.429, 982.475, 5.412, 7.171, 20.588, 0.314, 0.487, 0.62, "", "", "", 
  "", "", "", "", "", 51447., 5.758034*^6, 225.806, 2.018, 60277., 2.364, 
  0.003, 329.6, "tests performed", "", "", "", "", "", "", "", "", "", 75.46, 
  2.5499881*^7, 3.202, 37.9, 15.504, 10.129, 44648.71, 0.5, 107.791, 5.07, 
  13., 16.5, "", 3.84, 83.44, 0.944}, {"AUS", "Oceania", "Australia", 
  "2020-08-25", 25204., 151., 173.571, 549., 24., 14.143, 988.397, 5.922, 
  6.807, 21.53, 0.941, 0.555, 0.62, "", "", "", "", "", "", "", "", 56675., 
  5.814709*^6, 228.029, 2.223, 62014., 2.432, 0.003, 357.3, 
  "tests performed", "", "", "", "", "", "", "", "", "", 75.46, 2.5499881*^7, 
  3.202, 37.9, 15.504, 10.129, 44648.71, 0.5, 107.791, 5.07, 13., 16.5, "", 
  3.84, 83.44, 0.944}, {"AUS", "Oceania", "Australia", "2020-08-26", 25322., 
  118., 155.143, 572., 23., 15.571, 993.024, 4.627, 6.084, 22.431, 0.902, 
  0.611, 0.61, "", "", "", "", "", "", "", "", 71703., 5.886412*^6, 230.841, 
  2.812, 63702., 2.498, 0.002, 410.6, "tests performed", "", "", "", "", "", 
  "", "", "", "", 75.46, 2.5499881*^7, 3.202, 37.9, 15.504, 10.129, 44648.71, 
  0.5, 107.791, 5.07, 13., 16.5, "", 3.84, 83.44, 0.944}, 
 {"AUS", "Oceania", "Australia", "2020-08-27", 25448., 126., 148.714, 583., 
  11., 15.857, 997.965, 4.941, 5.832, 22.863, 0.431, 0.622, 0.61, "", "", "", 
  "", "", "", "", "", 86268., 5.97268*^6, 234.224, 3.383, 66264., 2.599, 
  0.002, 445.6, "tests performed", "", "", "", "", "", "", "", "", "", 75.46, 
  2.5499881*^7, 3.202, 37.9, 15.504, 10.129, 44648.71, 0.5, 107.791, 5.07, 
  13., 16.5, "", 3.84, 83.44, 0.944}, {"AUS", "Oceania", "Australia", 
  "2020-08-28", 25547., 99., 135., 600., 17., 16.429, 1001.848, 3.882, 5.294, 
  23.53, 0.667, 0.644, 0.61, "", "", "", "", "", "", "", "", "", "", "", "", 
  66159., 2.594, 0.002, 490.1, "tests performed", "", "", "", "", "", "", "", 
  "", "", 75.46, 2.5499881*^7, 3.202, 37.9, 15.504, 10.129, 44648.71, 0.5, 
  107.791, 5.07, 13., 16.5, "", 3.84, 83.44, 0.944}, 
 {"AUS", "Oceania", "Australia", "2020-08-29", 25670., 123., 122.714, 611., 
  11., 15.571, 1006.671, 4.824, 4.812, 23.961, 0.431, 0.611, 0.61, "", "", 
  "", "", "", "", "", "", "", "", "", "", 66054., 2.59, 0.002, 538.3, 
  "tests performed", "", "", "", "", "", "", "", "", "", 75.46, 2.5499881*^7, 
  3.202, 37.9, 15.504, 10.129, 44648.71, 0.5, 107.791, 5.07, 13., 16.5, "", 
  3.84, 83.44, 0.944}, {"AUS", "Oceania", "Australia", "2020-08-30", 25746., 
  76., 118.714, 652., 41., 19.286, 1009.652, 2.98, 4.655, 25.569, 1.608, 
  0.756, 0.61, "", "", "", "", "", "", "", "", "", 6.168229*^6, 241.892, "", 
  65949., 2.586, 0.002, 555.5, "tests performed", "", "", "", "", "", "", "", 
  "", "", 75.46, 2.5499881*^7, 3.202, 37.9, 15.504, 10.129, 44648.71, 0.5, 
  107.791, 5.07, 13., 16.5, "", 3.84, 83.44, 0.944}, 
 {"AUS", "Oceania", "Australia", "2020-08-31", 25819., 73., 109.429, 657., 
  5., 18.857, 1012.515, 2.863, 4.291, 25.765, 0.196, 0.739, 0.61, "", "", "", 
  "", "", "", "", "", 46224., 6.214453*^6, 243.705, 1.813, 65203., 2.557, 
  0.002, 595.8, "tests performed", "", "", "", "", "", "", "", "", "", 75.46, 
  2.5499881*^7, 3.202, 37.9, 15.504, 10.129, 44648.71, 0.5, 107.791, 5.07, 
  13., 16.5, "", 3.84, 83.44, 0.944}, {"AUS", "Oceania", "Australia", 
  "2020-09-01", 25923., 104., 102.714, 663., 6., 16.286, 1016.593, 4.078, 
  4.028, 26., 0.235, 0.639, 0.62, "", "", "", "", "", "", "", "", 41344., 
  6.255797*^6, 245.327, 1.621, 63013., 2.471, 0.002, 613.5, 
  "tests performed", "", "", "", "", "", "", "", "", "", 75.46, 2.5499881*^7, 
  3.202, 37.9, 15.504, 10.129, 44648.71, 0.5, 107.791, 5.07, 13., 16.5, "", 
  3.84, 83.44, 0.944}, {"AUS", "Oceania", "Australia", "2020-09-02", 26049., 
  126., 103.857, 678., 15., 15.143, 1021.534, 4.941, 4.073, 26.588, 0.588, 
  0.594, 0.62, "", "", "", "", "", "", "", "", 63998., 6.319795*^6, 247.836, 
  2.51, 61912., 2.428, 0.002, 596.1, "tests performed", "", "", "", "", "", 
  "", "", "", "", 75.46, 2.5499881*^7, 3.202, 37.9, 15.504, 10.129, 44648.71, 
  0.5, 107.791, 5.07, 13., 16.5, "", 3.84, 83.44, 0.944}, 
 {"AUS", "Oceania", "Australia", "2020-09-03", 26136., 87., 98.286, 737., 
  59., 22., 1024.946, 3.412, 3.854, 28.902, 2.314, 0.863, 0.62, "", "", "", 
  "", "", "", "", "", 70983., 6.390778*^6, 250.62, 2.784, 59728., 2.342, 
  0.002, 607.7, "tests performed", "", "", "", "", "", "", "", "", "", 75.46, 
  2.5499881*^7, 3.202, 37.9, 15.504, 10.129, 44648.71, 0.5, 107.791, 5.07, 
  13., 16.5, "", 3.84, 83.44, 0.944}, {"AUS", "Oceania", "Australia", 
  "2020-09-04", 26207., 71., 94.286, 748., 11., 21.143, 1027.73, 2.784, 
  3.697, 29.333, 0.431, 0.829, 0.61, "", "", "", "", "", "", "", "", "", "", 
  "", "", 63110., 2.475, 0.001, 669.3, "tests performed", "", "", "", "", "", 
  "", "", "", "", 75.46, 2.5499881*^7, 3.202, 37.9, 15.504, 10.129, 44648.71, 
  0.5, 107.791, 5.07, 13., 16.5, "", 3.84, 83.44, 0.944}, 
 {"AUS", "Oceania", "Australia", "2020-09-05", 26278., 71., 86.857, 753., 5., 
  20.286, 1030.515, 2.784, 3.406, 29.53, 0.196, 0.796, 0.6, "", "", "", "", 
  "", "", "", "", "", "", "", "", 66492., 2.608, 0.001, 765.5, 
  "tests performed", "", "", "", "", "", "", "", "", "", 75.46, 2.5499881*^7, 
  3.202, 37.9, 15.504, 10.129, 44648.71, 0.5, 107.791, 5.07, 13., 16.5, "", 
  3.84, 83.44, 0.944}, {"AUS", "Oceania", "Australia", "2020-09-06", 26321., 
  43., 82.143, 762., 9., 15.714, 1032.201, 1.686, 3.221, 29.882, 0.353, 
  0.616, 0.59, "", "", "", "", "", "", "", "", "", 6.657348*^6, 261.074, "", 
  69874., 2.74, 0.001, 850.6, "tests performed", "", "", "", "", "", "", "", 
  "", "", 75.46, 2.5499881*^7, 3.202, 37.9, 15.504, 10.129, 44648.71, 0.5, 
  107.791, 5.07, 13., 16.5, "", 3.84, 83.44, 0.944}, 
 {"AUS", "Oceania", "Australia", "2020-09-07", 26373., 52., 79.143, 770., 8., 
  16.143, 1034.24, 2.039, 3.104, 30.196, 0.314, 0.633, 0.59, "", "", "", "", 
  "", "", "", "", 36086., 6.693434*^6, 262.489, 1.415, 68426., 2.683, 0.001, 
  864.6, "tests performed", "", "", "", "", "", "", "", "", "", 75.46, 
  2.5499881*^7, 3.202, 37.9, 15.504, 10.129, 44648.71, 0.5, 107.791, 5.07, 
  13., 16.5, "", 3.84, 83.44, 0.944}, {"AUS", "Oceania", "Australia", 
  "2020-09-08", 26465., 92., 77.429, 781., 11., 16.857, 1037.848, 3.608, 
  3.036, 30.628, 0.431, 0.661, 0.6, "", "", "", "", "", "", "", "", 36963., 
  6.730397*^6, 263.938, 1.45, 67800., 2.659, 0.001, 875.6, "tests performed", 
  "", "", "", "", "", "", "", "", "", 75.46, 2.5499881*^7, 3.202, 37.9, 
  15.504, 10.129, 44648.71, 0.5, 107.791, 5.07, 13., 16.5, "", 3.84, 83.44, 
  0.944}, {"AUS", "Oceania", "Australia", "2020-09-09", 26524., 59., 67.857, 
  788., 7., 15.714, 1040.162, 2.314, 2.661, 30.902, 0.275, 0.616, 0.59, "", 
  "", "", "", "", "", "", "", 58936., 6.789333*^6, 266.25, 2.311, 67077., 
  2.63, 0.001, 988.5, "tests performed", "", "", "", "", "", "", "", "", "", 
  75.46, 2.5499881*^7, 3.202, 37.9, 15.504, 10.129, 44648.71, 0.5, 107.791, 
  5.07, 13., 16.5, "", 3.84, 83.44, 0.944}, {"AUS", "Oceania", "Australia", 
  "2020-09-10", 26564., 40., 61.143, 797., 9., 8.571, 1041.73, 1.569, 2.398, 
  31.255, 0.353, 0.336, 0.58, "", "", "", "", "", "", "", "", 60098., 
  6.849431*^6, 268.606, 2.357, 65522., 2.57, 0.001, 1071.6, 
  "tests performed", "", "", "", "", "", "", "", "", "", 75.46, 2.5499881*^7, 
  3.202, 37.9, 15.504, 10.129, 44648.71, 0.5, 107.791, 5.07, 13., 16.5, "", 
  3.84, 83.44, 0.944}, {"AUS", "Oceania", "Australia", "2020-09-11", 26607., 
  43., 57.143, 803., 6., 7.857, 1043.417, 1.686, 2.241, 31.49, 0.235, 0.308, 
  0.58, "", "", "", "", "", "", "", "", "", "", "", "", 60764., 2.383, 0.001, 
  1063.4, "tests performed", "", "", "", "", "", "", "", "", "", 75.46, 
  2.5499881*^7, 3.202, 37.9, 15.504, 10.129, 44648.71, 0.5, 107.791, 5.07, 
  13., 16.5, "", 3.84, 83.44, 0.944}, {"AUS", "Oceania", "Australia", 
  "2020-09-12", 26651., 44., 53.286, 810., 7., 8.143, 1045.142, 1.725, 2.09, 
  31.765, 0.275, 0.319, 0.58, "", "", "", "", "", "", "", "", "", "", "", "", 
  56007., 2.196, 0.001, 1051.1, "tests performed", "", "", "", "", "", "", 
  "", "", "", 75.46, 2.5499881*^7, 3.202, 37.9, 15.504, 10.129, 44648.71, 
  0.5, 107.791, 5.07, 13., 16.5, "", 3.84, 83.44, 0.944}, 
 {"AUS", "Oceania", "Australia", "2020-09-13", 26692., 41., 53., 816., 6., 
  7.714, 1046.75, 1.608, 2.078, 32., 0.235, 0.303, 0.58, "", "", "", "", "", 
  "", "", "", "", 7.01609*^6, 275.142, "", 51249., 2.01, 0.001, 967., 
  "tests performed", "", "", "", "", "", "", "", "", "", 75.46, 2.5499881*^7, 
  3.202, 37.9, 15.504, 10.129, 44648.71, 0.5, 107.791, 5.07, 13., 16.5, "", 
  3.84, 83.44, 0.944}, {"AUS", "Oceania", "Australia", "2020-09-14", 26739., 
  47., 52.286, 816., 0., 6.571, 1048.593, 1.843, 2.05, 32., 0., 0.258, 0.58, 
  "", "", "", "", "", "", "", "", 30946., 7.047036*^6, 276.356, 1.214, 
  50515., 1.981, 0.001, 966.1, "tests performed", "", "", "", "", "", "", "", 
  "", "", 75.46, 2.5499881*^7, 3.202, 37.9, 15.504, 10.129, 44648.71, 0.5, 
  107.791, 5.07, 13., 16.5, "", 3.84, 83.44, 0.944}, 
 {"AUS", "Oceania", "Australia", "2020-09-15", 26778., 39., 44.714, 824., 8., 
  6.143, 1050.123, 1.529, 1.754, 32.314, 0.314, 0.241, 0.57, "", "", "", "", 
  "", "", "", "", 29503., 7.076539*^6, 277.513, 1.157, 49449., 1.939, 0.001, 
  1105.9, "tests performed", "", "", "", "", "", "", "", "", "", 75.46, 
  2.5499881*^7, 3.202, 37.9, 15.504, 10.129, 44648.71, 0.5, 107.791, 5.07, 
  13., 16.5, "", 3.84, 83.44, 0.944}, {"AUS", "Oceania", "Australia", 
  "2020-09-16", 26813., 35., 41.286, 832., 8., 6.286, 1051.495, 1.373, 1.619, 
  32.628, 0.314, 0.246, 0.57, "", "", "", "", "", "", "", "", 47845., 
  7.124384*^6, 279.389, 1.876, 47864., 1.877, 0.001, 1159.3, 
  "tests performed", "", "", "", "", "", "", "", "", "", 75.46, 2.5499881*^7, 
  3.202, 37.9, 15.504, 10.129, 44648.71, 0.5, 107.791, 5.07, 13., 16.5, "", 
  3.84, 83.44, 0.944}, {"AUS", "Oceania", "Australia", "2020-09-17", 26861., 
  48., 42.429, 837., 5., 5.714, 1053.377, 1.882, 1.664, 32.824, 0.196, 0.224, 
  0.57, "", "", "", "", "", "", "", "", 54357., 7.178741*^6, 281.521, 2.132, 
  47044., 1.845, 0.001, 1108.8, "tests performed", "", "", "", "", "", "", 
  "", "", "", 75.46, 2.5499881*^7, 3.202, 37.9, 15.504, 10.129, 44648.71, 
  0.5, 107.791, 5.07, 13., 16.5, "", 3.84, 83.44, 0.944}, 
 {"AUS", "Oceania", "Australia", "2020-09-18", 26885., 24., 39.714, 844., 7., 
  5.857, 1054.319, 0.941, 1.557, 33.098, 0.275, 0.23, 0.55, "", "", "", "", 
  "", "", "", "", "", "", "", "", 44704., 1.753, 0.001, 1125.6, 
  "tests performed", "", "", "", "", "", "", "", "", "", 75.46, 2.5499881*^7, 
  3.202, 37.9, 15.504, 10.129, 44648.71, 0.5, 107.791, 5.07, 13., 16.5, "", 
  3.84, 83.44, 0.944}, {"AUS", "Oceania", "Australia", "2020-09-19", 26898., 
  13., 35.286, 849., 5., 5.571, 1054.828, 0.51, 1.384, 33.294, 0.196, 0.218, 
  0.53, "", "", "", "", "", "", "", "", "", "", "", "", 42364., 1.661, 0.001, 
  1200.6, "tests performed", "", "", "", "", "", "", "", "", "", 75.46, 
  2.5499881*^7, 3.202, 37.9, 15.504, 10.129, 44648.71, 0.5, 107.791, 5.07, 
  13., 16.5, "", 3.84, 83.44, 0.944}, {"AUS", "Oceania", "Australia", 
  "2020-09-20", 26912., 14., 31.429, 851., 2., 5., 1055.377, 0.549, 1.232, 
  33.373, 0.078, 0.196, 0.53, "", "", "", "", "", "", "", "", "", 
  7.296252*^6, 286.129, "", 40023., 1.57, 0.001, 1273.4, "tests performed", 
  "", "", "", "", "", "", "", "", "", 75.46, 2.5499881*^7, 3.202, 37.9, 
  15.504, 10.129, 44648.71, 0.5, 107.791, 5.07, 13., 16.5, "", 3.84, 83.44, 
  0.944}, {"AUS", "Oceania", "Australia", "2020-09-21", 26942., 30., 29., 
  854., 3., 5.429, 1056.554, 1.176, 1.137, 33.49, 0.118, 0.213, 0.55, "", "", 
  "", "", "", "", "", "", 23436., 7.319688*^6, 287.048, 0.919, 38950., 1.527, 
  0.001, 1343.1, "tests performed", "", "", "", "", "", "", "", "", "", 
  75.46, 2.5499881*^7, 3.202, 37.9, 15.504, 10.129, 44648.71, 0.5, 107.791, 
  5.07, 13., 16.5, "", 3.84, 83.44, 0.944}, {"AUS", "Oceania", "Australia", 
  "2020-09-22", 26972., 30., 27.714, 859., 5., 5., 1057.73, 1.176, 1.087, 
  33.686, 0.196, 0.196, 0.55, "", "", "", "", "", "", "", "", 31595., 
  7.351283*^6, 288.287, 1.239, 39249., 1.539, 0.001, 1416.2, 
  "tests performed", "", "", "", "", "", "", "", "", "", 75.46, 2.5499881*^7, 
  3.202, 37.9, 15.504, 10.129, 44648.71, 0.5, 107.791, 5.07, 13., 16.5, "", 
  3.84, 83.44, 0.944}, {"AUS", "Oceania", "Australia", "2020-09-23", 26980., 
  8., 23.857, 861., 2., 4.143, 1058.044, 0.314, 0.936, 33.765, 0.078, 0.162, 
  0.54, "", "", "", "", "", "", "", "", 42410., 7.393693*^6, 289.95, 1.663, 
  38473., 1.509, 0.001, 1612.7, "tests performed", "", "", "", "", "", "", 
  "", "", "", 75.46, 2.5499881*^7, 3.202, 37.9, 15.504, 10.129, 44648.71, 
  0.5, 107.791, 5.07, 13., 16.5, "", 3.84, 83.44, 0.944}, 
 {"AUS", "Oceania", "Australia", "2020-09-24", 27000., 20., 19.857, 869., 8., 
  4.571, 1058.828, 0.784, 0.779, 34.079, 0.314, 0.179, 0.56, "", "", "", "", 
  "", "", "", "", 47634., 7.441327*^6, 291.818, 1.868, 37512., 1.471, 0.001, 
  1889.1, "tests performed", "", "", "", "", "", "", "", "", "", 75.46, 
  2.5499881*^7, 3.202, 37.9, 15.504, 10.129, 44648.71, 0.5, 107.791, 5.07, 
  13., 16.5, "", 3.84, 83.44, 0.944}, {"AUS", "Oceania", "Australia", 
  "2020-09-25", 27016., 16., 18.714, 870., 1., 3.714, 1059.456, 0.627, 0.734, 
  34.118, 0.039, 0.146, 0.58, "", "", "", "", "", "", "", "", "", "", "", "", 
  36912., 1.448, 0.001, 1972.4, "tests performed", "", "", "", "", "", "", 
  "", "", "", 75.46, 2.5499881*^7, 3.202, 37.9, 15.504, 10.129, 44648.71, 
  0.5, 107.791, 5.07, 13., 16.5, "", 3.84, 83.44, 0.944}, 
 {"AUS", "Oceania", "Australia", "2020-09-26", 27040., 24., 20.286, 872., 2., 
  3.286, 1060.397, 0.941, 0.796, 34.196, 0.078, 0.129, 0.59, "", "", "", "", 
  "", "", "", "", "", "", "", "", 36311., 1.424, 0.001, 1790., 
  "tests performed", "", "", "", "", "", "", "", "", "", 75.46, 2.5499881*^7, 
  3.202, 37.9, 15.504, 10.129, 44648.71, 0.5, 107.791, 5.07, 13., 16.5, "", 
  3.84, 83.44, 0.944}, {"AUS", "Oceania", "Australia", "2020-09-27", 27044., 
  4., 18.857, 875., 3., 3.429, 1060.554, 0.157, 0.739, 34.314, 0.118, 0.134, 
  0.6, "", "", "", "", "", "", "", "", "", 7.546223*^6, 295.932, "", 35710., 
  1.4, 0.001, 1893.7, "tests performed", "", "", "", "", "", "", "", "", "", 
  75.46, 2.5499881*^7, 3.202, 37.9, 15.504, 10.129, 44648.71, 0.5, 107.791, 
  5.07, 13., 16.5, "", 3.84, 83.44, 0.944}, {"AUS", "Oceania", "Australia", 
  "2020-09-28", 27055., 11., 16.143, 882., 7., 4., 1060.985, 0.431, 0.633, 
  34.588, 0.275, 0.157, 0.62, "", "", "", "", "", "", "", "", 17099., 
  7.563322*^6, 296.602, 0.671, 34805., 1.365, 0., 2156., "tests performed", 
  "", "", "", "", "", "", "", "", "", 68.06, 2.5499881*^7, 3.202, 37.9, 
  15.504, 10.129, 44648.71, 0.5, 107.791, 5.07, 13., 16.5, "", 3.84, 83.44, 
  0.944}, {"AUS", "Oceania", "Australia", "2020-09-29", 27078., 23., 15.143, 
  886., 4., 3.857, 1061.887, 0.902, 0.594, 34.745, 0.157, 0.151, 0.66, "", 
  "", "", "", "", "", "", "", 26010., 7.589332*^6, 297.622, 1.02, 34007., 
  1.334, 0., 2245.7, "tests performed", "", "", "", "", "", "", "", "", "", 
  68.06, 2.5499881*^7, 3.202, 37.9, 15.504, 10.129, 44648.71, 0.5, 107.791, 
  5.07, 13., 16.5, "", 3.84, 83.44, 0.944}, {"AUS", "Oceania", "Australia", 
  "2020-09-30", 27096., 18., 16.571, 888., 2., 3.857, 1062.593, 0.706, 0.65, 
  34.824, 0.078, 0.151, 0.69, "", "", "", "", "", "", "", "", 48071., 
  7.637403*^6, 299.507, 1.885, 34816., 1.365, 0., 2101., "tests performed", 
  "", "", "", "", "", "", "", "", "", 68.06, 2.5499881*^7, 3.202, 37.9, 
  15.504, 10.129, 44648.71, 0.5, 107.791, 5.07, 13., 16.5, "", 3.84, 83.44, 
  0.944}, {"AUS", "Oceania", "Australia", "2020-10-01", 27109., 13., 15.571, 
  890., 2., 3., 1063.103, 0.51, 0.611, 34.902, 0.078, 0.118, 0.71, "", "", 
  "", "", "", "", "", "", 42248., 7.679651*^6, 301.164, 1.657, 34046., 1.335, 
  0., 2186.5, "tests performed", "", "", "", "", "", "", "", "", "", 68.06, 
  2.5499881*^7, 3.202, 37.9, 15.504, 10.129, 44648.71, 0.5, 107.791, 5.07, 
  13., 16.5, "", 3.84, 83.44, 0.944}, {"AUS", "Oceania", "Australia", 
  "2020-10-02", 27121., 12., 15., 893., 3., 3.286, 1063.574, 0.471, 0.588, 
  35.02, 0.118, 0.129, 0.74, "", "", "", "", "", "", "", "", "", "", "", "", 
  33046., 1.296, 0., 2203.1, "tests performed", "", "", "", "", "", "", "", 
  "", "", 68.06, 2.5499881*^7, 3.202, 37.9, 15.504, 10.129, 44648.71, 0.5, 
  107.791, 5.07, 13., 16.5, "", 3.84, 83.44, 0.944}, 
 {"AUS", "Oceania", "Australia", "2020-10-03", 27135., 14., 13.571, 894., 1., 
  3.143, 1064.123, 0.549, 0.532, 35.059, 0.039, 0.123, 0.78, "", "", "", "", 
  "", "", "", "", "", "", "", "", 32046., 1.257, 0., 2361.4, 
  "tests performed", "", "", "", "", "", "", "", "", "", 68.06, 2.5499881*^7, 
  3.202, 37.9, 15.504, 10.129, 44648.71, 0.5, 107.791, 5.07, 13., 16.5, "", 
  3.84, 83.44, 0.944}, {"AUS", "Oceania", "Australia", "2020-10-04", 27148., 
  13., 14.857, 894., 0., 2.714, 1064.632, 0.51, 0.583, 35.059, 0., 0.106, 
  0.82, "", "", "", "", "", "", "", "", "", "", "", "", 31046., 1.217, 0., 
  2089.7, "tests performed", "", "", "", "", "", "", "", "", "", 68.06, 
  2.5499881*^7, 3.202, 37.9, 15.504, 10.129, 44648.71, 0.5, 107.791, 5.07, 
  13., 16.5, "", 3.84, 83.44, 0.944}, {"AUS", "Oceania", "Australia", 
  "2020-10-05", 27173., 25., 16.857, 895., 1., 1.857, 1065.613, 0.98, 0.661, 
  35.098, 0.039, 0.073, 0.87, "", "", "", "", "", "", "", "", "", "", "", "", 
  32598., 1.278, 0.001, 1933.8, "tests performed", "", "", "", "", "", "", 
  "", "", "", 68.06, 2.5499881*^7, 3.202, 37.9, 15.504, 10.129, 44648.71, 
  0.5, 107.791, 5.07, 13., 16.5, "", 3.84, 83.44, 0.944}, 
 {"AUS", "Oceania", "Australia", "2020-10-06", 27181., 8., 14.714, 897., 2., 
  1.571, 1065.927, 0.314, 0.577, 35.177, 0.078, 0.062, 0.89, "", "", "", "", 
  "", "", "", "", "", 7.819472*^6, 306.647, "", 32877., 1.289, 0., 2234.4, 
  "tests performed", "", "", "", "", "", "", "", "", "", 68.06, 2.5499881*^7, 
  3.202, 37.9, 15.504, 10.129, 44648.71, 0.5, 107.791, 5.07, 13., 16.5, "", 
  3.84, 83.44, 0.944}, {"AUS", "Oceania", "Australia", "2020-10-07", 27206., 
  25., 15.714, 897., 0., 1.286, 1066.907, 0.98, 0.616, 35.177, 0., 0.05, 
  0.94, "", "", "", "", "", "", "", "", 32769., 7.852241*^6, 307.932, 1.285, 
  30691., 1.204, 0.001, 1953.1, "tests performed", "", "", "", "", "", "", 
  "", "", "", 68.06, 2.5499881*^7, 3.202, 37.9, 15.504, 10.129, 44648.71, 
  0.5, 107.791, 5.07, 13., 16.5, "", 3.84, 83.44, 0.944}, 
 {"AUS", "Oceania", "Australia", "2020-10-08", 27226., 20., 16.714, 897., 0., 
  1., 1067.691, 0.784, 0.655, 35.177, 0., 0.039, 0.96, "", "", "", "", "", 
  "", "", "", 42837., 7.895078*^6, 309.612, 1.68, 30775., 1.207, 0.001, 
  1841.3, "tests performed", "", "", "", "", "", "", "", "", "", 68.06, 
  2.5499881*^7, 3.202, 37.9, 15.504, 10.129, 44648.71, 0.5, 107.791, 5.07, 
  13., 16.5, "", 3.84, 83.44, 0.944}, {"AUS", "Oceania", "Australia", 
  "2020-10-09", 27244., 18., 17.571, 897., 0., 0.571, 1068.397, 0.706, 0.689, 
  35.177, 0., 0.022, 0.98, "", "", "", "", "", "", "", "", "", "", "", "", 
  32163., 1.261, 0.001, 1830.5, "tests performed", "", "", "", "", "", "", 
  "", "", "", 68.06, 2.5499881*^7, 3.202, 37.9, 15.504, 10.129, 44648.71, 
  0.5, 107.791, 5.07, 13., 16.5, "", 3.84, 83.44, 0.944}, 
 {"AUS", "Oceania", "Australia", "2020-10-10", 27263., 19., 18.286, 898., 1., 
  0.571, 1069.142, 0.745, 0.717, 35.216, 0.039, 0.022, 0.99, "", "", "", "", 
  "", "", "", "", "", "", "", "", 33551., 1.316, 0.001, 1834.8, 
  "tests performed", "", "", "", "", "", "", "", "", "", 68.06, 2.5499881*^7, 
  3.202, 37.9, 15.504, 10.129, 44648.71, 0.5, 107.791, 5.07, 13., 16.5, "", 
  3.84, 83.44, 0.944}, {"AUS", "Oceania", "Australia", "2020-10-11", 27285., 
  22., 19.571, 898., 0., 0.571, 1070.005, 0.863, 0.768, 35.216, 0., 0.022, 
  1., "", "", "", "", "", "", "", "", "", 8.008111*^6, 314.045, "", 34938., 
  1.37, 0.001, 1785.2, "tests performed", "", "", "", "", "", "", "", "", "", 
  68.06, 2.5499881*^7, 3.202, 37.9, 15.504, 10.129, 44648.71, 0.5, 107.791, 
  5.07, 13., 16.5, "", 3.84, 83.44, 0.944}, {"AUS", "Oceania", "Australia", 
  "2020-10-12", 27310., 25., 19.571, 899., 1., 0.571, 1070.985, 0.98, 0.768, 
  35.255, 0.039, 0.022, 1., "", "", "", "", "", "", "", "", 27447., 
  8.035558*^6, 315.121, 1.076, 34864., 1.367, 0.001, 1781.4, 
  "tests performed", "", "", "", "", "", "", "", "", "", 68.06, 2.5499881*^7, 
  3.202, 37.9, 15.504, 10.129, 44648.71, 0.5, 107.791, 5.07, 13., 16.5, "", 
  3.84, 83.44, 0.944}, {"AUS", "Oceania", "Australia", "2020-10-13", 27337., 
  27., 22.286, 904., 5., 1., 1072.044, 1.059, 0.874, 35.451, 0.196, 0.039, 
  0.97, "", "", "", "", "", "", "", "", 27430., 8.062988*^6, 316.197, 1.076, 
  34788., 1.364, 0.001, 1561., "tests performed", "", "", "", "", "", "", "", 
  "", "", 68.06, 2.5499881*^7, 3.202, 37.9, 15.504, 10.129, 44648.71, 0.5, 
  107.791, 5.07, 13., 16.5, "", 3.84, 83.44, 0.944}, 
 {"AUS", "Oceania", "Australia", "2020-10-14", 27357., 20., 21.571, 904., 0., 
  1., 1072.829, 0.784, 0.846, 35.451, 0., 0.039, 0.94, "", "", "", "", "", 
  "", "", "", 46502., 8.10949*^6, 318.021, 1.824, 36750., 1.441, 0.001, 
  1703.7, "tests performed", "", "", "", "", "", "", "", "", "", 68.06, 
  2.5499881*^7, 3.202, 37.9, 15.504, 10.129, 44648.71, 0.5, 107.791, 5.07, 
  13., 16.5, "", 3.84, 83.44, 0.944}, {"AUS", "Oceania", "Australia", 
  "2020-10-15", 27371., 14., 20.714, 904., 0., 1., 1073.378, 0.549, 0.812, 
  35.451, 0., 0.039, 0.9, "", "", "", "", "", "", "", "", 43626., 
  8.153116*^6, 319.732, 1.711, 36863., 1.446, 0.001, 1779.6, 
  "tests performed", "", "", "", "", "", "", "", "", "", 68.06, 2.5499881*^7, 
  3.202, 37.9, 15.504, 10.129, 44648.71, 0.5, 107.791, 5.07, 13., 16.5, "", 
  3.84, 83.44, 0.944}, {"AUS", "Oceania", "Australia", "2020-10-16", 27378., 
  7., 19.143, 904., 0., 1., 1073.652, 0.275, 0.751, 35.451, 0., 0.039, 0.87, 
  "", "", "", "", "", "", "", "", "", "", "", "", 37333., 1.464, 0.001, 
  1950.2, "tests performed", "", "", "", "", "", "", "", "", "", 68.06, 
  2.5499881*^7, 3.202, 37.9, 15.504, 10.129, 44648.71, 0.5, 107.791, 5.07, 
  13., 16.5, "", 3.84, 83.44, 0.944}, {"AUS", "Oceania", "Australia", 
  "2020-10-17", 27390., 12., 18.143, 904., 0., 0.857, 1074.123, 0.471, 0.711, 
  35.451, 0., 0.034, 0.87, "", "", "", "", "", "", "", "", "", "", "", "", 
  37804., 1.483, 0., 2083.7, "tests performed", "", "", "", "", "", "", "", 
  "", "", 68.06, 2.5499881*^7, 3.202, 37.9, 15.504, 10.129, 44648.71, 0.5, 
  107.791, 5.07, 13., 16.5, "", 3.84, 83.44, 0.944}, 
 {"AUS", "Oceania", "Australia", "2020-10-18", 27399., 9., 16.286, 905., 1., 
  1., 1074.476, 0.353, 0.639, 35.49, 0.039, 0.039, 0.89, "", "", "", "", "", 
  "", "", "", "", 8.276036*^6, 324.552, "", 38275., 1.501, 0., 2350.2, 
  "tests performed", "", "", "", "", "", "", "", "", "", 68.06, 2.5499881*^7, 
  3.202, 37.9, 15.504, 10.129, 44648.71, 0.5, 107.791, 5.07, 13., 16.5, "", 
  3.84, 83.44, 0.944}, {"AUS", "Oceania", "Australia", "2020-10-19", 27405., 
  6., 13.571, 905., 0., 0.857, 1074.711, 0.235, 0.532, 35.49, 0., 0.034, 
  0.93, "", "", "", "", "", "", "", "", 27338., 8.303374*^6, 325.624, 1.072, 
  38259., 1.5, 0., 2819.2, "tests performed", "", "", "", "", "", "", "", "", 
  "", 68.06, 2.5499881*^7, 3.202, 37.9, 15.504, 10.129, 44648.71, 0.5, 
  107.791, 5.07, 13., 16.5, "", 3.84, 83.44, 0.944}, 
 {"AUS", "Oceania", "Australia", "2020-10-20", 27443., 38., 15.143, 905., 0., 
  0.143, 1076.201, 1.49, 0.594, 35.49, 0., 0.006, 1., "", "", "", "", "", "", 
  "", "", 28873., 8.332247*^6, 326.756, 1.132, 38466., 1.508, 0., 2540.2, 
  "tests performed", "", "", "", "", "", "", "", "", "", 68.06, 2.5499881*^7, 
  3.202, 37.9, 15.504, 10.129, 44648.71, 0.5, 107.791, 5.07, 13., 16.5, "", 
  3.84, 83.44, 0.944}, {"AUS", "Oceania", "Australia", "2020-10-21", 27458., 
  15., 14.429, 905., 0., 0.143, 1076.789, 0.588, 0.566, 35.49, 0., 0.006, 
  0.98, "", "", "", "", "", "", "", "", 45759., 8.378006*^6, 328.551, 1.794, 
  38359., 1.504, 0., 2658.5, "tests performed", "", "", "", "", "", "", "", 
  "", "", 68.06, 2.5499881*^7, 3.202, 37.9, 15.504, 10.129, 44648.71, 0.5, 
  107.791, 5.07, 13., 16.5, "", 3.84, 83.44, 0.944}, 
 {"AUS", "Oceania", "Australia", "2020-10-22", 27476., 18., 15., 905., 0., 
  0.143, 1077.495, 0.706, 0.588, 35.49, 0., 0.006, 0.97, "", "", "", "", "", 
  "", "", "", 45818., 8.423824*^6, 330.348, 1.797, 38673., 1.517, 0., 2578.2, 
  "tests performed", "", "", "", "", "", "", "", "", "", 68.06, 2.5499881*^7, 
  3.202, 37.9, 15.504, 10.129, 44648.71, 0.5, 107.791, 5.07, 13., 16.5, "", 
  3.84, 83.44, 0.944}, {"AUS", "Oceania", "Australia", "2020-10-23", 27495., 
  19., 16.714, 905., 0., 0.143, 1078.24, 0.745, 0.655, 35.49, 0., 0.006, 
  0.94, "", "", "", "", "", "", "", "", "", "", "", "", 38153., 1.496, 0., 
  2282.7, "tests performed", "", "", "", "", "", "", "", "", "", 68.06, 
  2.5499881*^7, 3.202, 37.9, 15.504, 10.129, 44648.71, 0.5, 107.791, 5.07, 
  13., 16.5, "", 3.84, 83.44, 0.944}, {"AUS", "Oceania", "Australia", 
  "2020-10-24", 27513., 18., 17.571, 905., 0., 0.143, 1078.946, 0.706, 0.689, 
  35.49, 0., 0.006, 0.91, "", "", "", "", "", "", "", "", "", "", "", "", 
  37634., 1.476, 0., 2141.8, "tests performed", "", "", "", "", "", "", "", 
  "", "", 68.06, 2.5499881*^7, 3.202, 37.9, 15.504, 10.129, 44648.71, 0.5, 
  107.791, 5.07, 13., 16.5, "", 3.84, 83.44, 0.944}, 
 {"AUS", "Oceania", "Australia", "2020-10-25", 27525., 12., 18., 905., 0., 
  0., 1079.417, 0.471, 0.706, 35.49, 0., 0., 0.87, "", "", "", "", "", "", 
  "", "", "", 8.535842*^6, 334.74, "", 37115., 1.455, 0., 2061.9, 
  "tests performed", "", "", "", "", "", "", "", "", "", 68.06, 2.5499881*^7, 
  3.202, 37.9, 15.504, 10.129, 44648.71, 0.5, 107.791, 5.07, 13., 16.5, "", 
  3.84, 83.44, 0.944}, {"AUS", "Oceania", "Australia", "2020-10-26", 27539., 
  14., 19.143, 905., 0., 0., 1079.966, 0.549, 0.751, 35.49, 0., 0., 0.85, "", 
  "", "", "", "", "", "", "", 31186., 8.567028*^6, 335.963, 1.223, 37665., 
  1.477, 0.001, 1967.6, "tests performed", "", "", "", "", "", "", "", "", 
  "", 68.06, 2.5499881*^7, 3.202, 37.9, 15.504, 10.129, 44648.71, 0.5, 
  107.791, 5.07, 13., 16.5, "", 3.84, 83.44, 0.944}, 
 {"AUS", "Oceania", "Australia", "2020-10-27", 27553., 14., 15.714, 907., 2., 
  0.286, 1080.515, 0.549, 0.616, 35.569, 0.078, 0.011, 0.82, "", "", "", "", 
  "", "", "", "", 31530., 8.598558*^6, 337.2, 1.236, 38044., 1.492, 0., 
  2421., "tests performed", "", "", "", "", "", "", "", "", "", 68.06, 
  2.5499881*^7, 3.202, 37.9, 15.504, 10.129, 44648.71, 0.5, 107.791, 5.07, 
  13., 16.5, "", 3.84, 83.44, 0.944}, {"AUS", "Oceania", "Australia", 
  "2020-10-28", 27565., 12., 15.286, 907., 0., 0.286, 1080.985, 0.471, 0.599, 
  35.569, 0., 0.011, 0.81, "", "", "", "", "", "", "", "", 51683., 
  8.650241*^6, 339.227, 2.027, 38891., 1.525, 0., 2544.2, "tests performed", 
  "", "", "", "", "", "", "", "", "", 48.61, 2.5499881*^7, 3.202, 37.9, 
  15.504, 10.129, 44648.71, 0.5, 107.791, 5.07, 13., 16.5, "", 3.84, 83.44, 
  0.944}, {"AUS", "Oceania", "Australia", "2020-10-29", 27579., 14., 14.714, 
  907., 0., 0.286, 1081.534, 0.549, 0.577, 35.569, 0., 0.011, 0.79, "", "", 
  "", "", "", "", "", "", 50670., 8.700911*^6, 341.214, 1.987, 39584., 1.552, 
  0., 2690.2, "tests performed", "", "", "", "", "", "", "", "", "", 48.61, 
  2.5499881*^7, 3.202, 37.9, 15.504, 10.129, 44648.71, 0.5, 107.791, 5.07, 
  13., 16.5, "", 3.84, 83.44, 0.944}, {"AUS", "Oceania", "Australia", 
  "2020-10-30", 27585., 6., 12.857, 907., 0., 0.286, 1081.77, 0.235, 0.504, 
  35.569, 0., 0.011, 0.76, "", "", "", "", "", "", "", "", "", "", "", "", 
  40168., 1.575, 0., 3124.2, "tests performed", "", "", "", "", "", "", "", 
  "", "", 50.46, 2.5499881*^7, 3.202, 37.9, 15.504, 10.129, 44648.71, 0.5, 
  107.791, 5.07, 13., 16.5, "", 3.84, 83.44, 0.944}, 
 {"AUS", "Oceania", "Australia", "2020-10-31", 27595., 10., 11.714, 907., 0., 
  0.286, 1082.162, 0.392, 0.459, 35.569, 0., 0.011, 0.75, "", "", "", "", "", 
  "", "", "", "", "", "", "", 40751., 1.598, 0., 3478.8, "tests performed", 
  "", "", "", "", "", "", "", "", "", 50.46, 2.5499881*^7, 3.202, 37.9, 
  15.504, 10.129, 44648.71, 0.5, 107.791, 5.07, 13., 16.5, "", 3.84, 83.44, 
  0.944}, {"AUS", "Oceania", "Australia", "2020-11-01", 27601., 6., 10.857, 
  907., 0., 0.286, 1082.397, 0.235, 0.426, 35.569, 0., 0.011, 0.75, "", "", 
  "", "", "", "", "", "", "", 8.825186*^6, 346.087, "", 41335., 1.621, 0., 
  3807.2, "tests performed", "", "", "", "", "", "", "", "", "", 50.46, 
  2.5499881*^7, 3.202, 37.9, 15.504, 10.129, 44648.71, 0.5, 107.791, 5.07, 
  13., 16.5, "", 3.84, 83.44, 0.944}, {"AUS", "Oceania", "Australia", 
  "2020-11-02", 27610., 9., 10.143, 907., 0., 0.286, 1082.75, 0.353, 0.398, 
  35.569, 0., 0.011, 0.77, "", "", "", "", "", "", "", "", 30215., 
  8.855401*^6, 347.272, 1.185, 41196., 1.616, 0., 4061.5, "tests performed", 
  "", "", "", "", "", "", "", "", "", 50.46, 2.5499881*^7, 3.202, 37.9, 
  15.504, 10.129, 44648.71, 0.5, 107.791, 5.07, 13., 16.5, "", 3.84, 83.44, 
  0.944}, {"AUS", "Oceania", "Australia", "2020-11-03", 27622., 12., 9.857, 
  907., 0., 0., 1083.221, 0.471, 0.387, 35.569, 0., 0., 0.79, "", "", "", "", 
  "", "", "", "", 31770., 8.887171*^6, 348.518, 1.246, 41230., 1.617, 0., 
  4182.8, "tests performed", "", "", "", "", "", "", "", "", "", 50.46, 
  2.5499881*^7, 3.202, 37.9, 15.504, 10.129, 44648.71, 0.5, 107.791, 5.07, 
  13., 16.5, "", 3.84, 83.44, 0.944}, {"AUS", "Oceania", "Australia", 
  "2020-11-04", 27630., 8., 9.286, 907., 0., 0., 1083.534, 0.314, 0.364, 
  35.569, 0., 0., 0.81, "", "", "", "", "", "", "", "", 46392., 8.933563*^6, 
  350.337, 1.819, 40475., 1.587, 0., 4358.7, "tests performed", "", "", "", 
  "", "", "", "", "", "", 50.46, 2.5499881*^7, 3.202, 37.9, 15.504, 10.129, 
  44648.71, 0.5, 107.791, 5.07, 13., 16.5, "", 3.84, 83.44, 0.944}, 
 {"AUS", "Oceania", "Australia", "2020-11-05", 27644., 14., 9.286, 907., 0., 
  0., 1084.083, 0.549, 0.364, 35.569, 0., 0., 0.82, "", "", "", "", "", "", 
  "", "", 43579., 8.977142*^6, 352.046, 1.709, 39462., 1.548, 0., 4249.6, 
  "tests performed", "", "", "", "", "", "", "", "", "", 53.24, 2.5499881*^7, 
  3.202, 37.9, 15.504, 10.129, 44648.71, 0.5, 107.791, 5.07, 13., 16.5, "", 
  3.84, 83.44, 0.944}, {"AUS", "Oceania", "Australia", "2020-11-06", 27652., 
  8., 9.571, 907., 0., 0., 1084.397, 0.314, 0.375, 35.569, 0., 0., 0.8, "", 
  "", "", "", "", "", "", "", "", "", "", "", 39290., 1.541, 0., 4105.1, 
  "tests performed", "", "", "", "", "", "", "", "", "", 53.24, 2.5499881*^7, 
  3.202, 37.9, 15.504, 10.129, 44648.71, 0.5, 107.791, 5.07, 13., 16.5, "", 
  3.84, 83.44, 0.944}, {"AUS", "Oceania", "Australia", "2020-11-07", 27658., 
  6., 9., 907., 0., 0., 1084.633, 0.235, 0.353, 35.569, 0., 0., 0.79, "", "", 
  "", "", "", "", "", "", "", "", "", "", 39118., 1.534, 0., 4346.4, 
  "tests performed", "", "", "", "", "", "", "", "", "", 53.24, 2.5499881*^7, 
  3.202, 37.9, 15.504, 10.129, 44648.71, 0.5, 107.791, 5.07, 13., 16.5, "", 
  3.84, 83.44, 0.944}, {"AUS", "Oceania", "Australia", "2020-11-08", 27665., 
  7., 9.143, 907., 0., 0., 1084.907, 0.275, 0.359, 35.569, 0., 0., 0.8, "", 
  "", "", "", "", "", "", "", "", 9.097814*^6, 356.779, "", 38947., 1.527, 
  0., 4259.8, "tests performed", "", "", "", "", "", "", "", "", "", 55.09, 
  2.5499881*^7, 3.202, 37.9, 15.504, 10.129, 44648.71, 0.5, 107.791, 5.07, 
  13., 16.5, "", 3.84, 83.44, 0.944}, {"AUS", "Oceania", "Australia", 
  "2020-11-09", 27669., 4., 8.429, 907., 0., 0., 1085.064, 0.157, 0.331, 
  35.569, 0., 0., 0.84, "", "", "", "", "", "", "", "", 29026., 9.12684*^6, 
  357.917, 1.138, 38777., 1.521, 0., 4600.4, "tests performed", "", "", "", 
  "", "", "", "", "", "", 55.09, 2.5499881*^7, 3.202, 37.9, 15.504, 10.129, 
  44648.71, 0.5, 107.791, 5.07, 13., 16.5, "", 3.84, 83.44, 0.944}, 
 {"AUS", "Oceania", "Australia", "2020-11-10", 27671., 2., 7., 907., 0., 0., 
  1085.142, 0.078, 0.275, 35.569, 0., 0., 0.88, "", "", "", "", "", "", "", 
  "", 33373., 9.160213*^6, 359.226, 1.309, 39006., 1.53, 0., 5572.3, 
  "tests performed", "", "", "", "", "", "", "", "", "", 55.09, 2.5499881*^7, 
  3.202, 37.9, 15.504, 10.129, 44648.71, 0.5, 107.791, 5.07, 13., 16.5, "", 
  3.84, 83.44, 0.944}, {"AUS", "Oceania", "Australia", "2020-11-11", 27675., 
  4., 6.429, 907., 0., 0., 1085.299, 0.157, 0.252, 35.569, 0., 0., 0.98, "", 
  "", "", "", "", "", "", "", 52406., 9.212619*^6, 361.281, 2.055, 39865., 
  1.563, 0., 6200.8, "tests performed", "", "", "", "", "", "", "", "", "", 
  55.09, 2.5499881*^7, 3.202, 37.9, 15.504, 10.129, 44648.71, 0.5, 107.791, 
  5.07, 13., 16.5, "", 3.84, 83.44, 0.944}, {"AUS", "Oceania", "Australia", 
  "2020-11-12", 27676., 1., 4.571, 907., 0., 0., 1085.338, 0.039, 0.179, 
  35.569, 0., 0., 1.1, "", "", "", "", "", "", "", "", 55862., 9.268481*^6, 
  363.472, 2.191, 41620., 1.632, 0., 9105.2, "tests performed", "", "", "", 
  "", "", "", "", "", "", 55.09, 2.5499881*^7, 3.202, 37.9, 15.504, 10.129, 
  44648.71, 0.5, 107.791, 5.07, 13., 16.5, "", 3.84, 83.44, 0.944}, 
 {"AUS", "Oceania", "Australia", "2020-11-13", 27682., 6., 4.286, 907., 0., 
  0., 1085.574, 0.235, 0.168, 35.569, 0., 0., 1.28, "", "", "", "", "", "", 
  "", "", "", "", "", "", 41153., 1.614, 0., 9601.7, "tests performed", "", 
  "", "", "", "", "", "", "", "", 55.09, 2.5499881*^7, 3.202, 37.9, 15.504, 
  10.129, 44648.71, 0.5, 107.791, 5.07, 13., 16.5, "", 3.84, 83.44, 0.944}, 
 {"AUS", "Oceania", "Australia", "2020-11-14", 27711., 29., 7.571, 907., 0., 
  0., 1086.711, 1.137, 0.297, 35.569, 0., 0., 1.48, "", "", "", "", "", "", 
  "", "", "", "", "", "", 40685., 1.595, 0., 5373.8, "tests performed", "", 
  "", "", "", "", "", "", "", "", 55.09, 2.5499881*^7, 3.202, 37.9, 15.504, 
  10.129, 44648.71, 0.5, 107.791, 5.07, 13., 16.5, "", 3.84, 83.44, 0.944}, 
 {"AUS", "Oceania", "Australia", "2020-11-15", 27749., 38., 12., 907., 0., 
  0., 1088.201, 1.49, 0.471, 35.569, 0., 0., 1.5, "", "", "", "", "", "", "", 
  "", "", 9.379339*^6, 367.819, "", 40218., 1.577, 0., 3351.5, 
  "tests performed", "", "", "", "", "", "", "", "", "", 55.09, 2.5499881*^7, 
  3.202, 37.9, 15.504, 10.129, 44648.71, 0.5, 107.791, 5.07, 13., 16.5, "", 
  3.84, 83.44, 0.944}, {"AUS", "Oceania", "Australia", "2020-11-16", 27758., 
  9., 12.714, 907., 0., 0., 1088.554, 0.353, 0.499, 35.569, 0., 0., 1.38, "", 
  "", "", "", "", "", "", "", 22430., 9.401769*^6, 368.699, 0.88, 39276., 
  1.54, 0., 3089.2, "tests performed", "", "", "", "", "", "", "", "", "", 
  55.09, 2.5499881*^7, 3.202, 37.9, 15.504, 10.129, 44648.71, 0.5, 107.791, 
  5.07, 13., 16.5, "", 3.84, 83.44, 0.944}, {"AUS", "Oceania", "Australia", 
  "2020-11-17", 27777., 19., 15.143, 907., 0., 0., 1089.299, 0.745, 0.594, 
  35.569, 0., 0., 1.28, "", "", "", "", "", "", "", "", 39581., 9.44135*^6, 
  370.251, 1.552, 40162., 1.575, 0., 2652.2, "tests performed", "", "", "", 
  "", "", "", "", "", "", 55.09, 2.5499881*^7, 3.202, 37.9, 15.504, 10.129, 
  44648.71, 0.5, 107.791, 5.07, 13., 16.5, "", 3.84, 83.44, 0.944}, 
 {"AUS", "Oceania", "Australia", "2020-11-18", 27785., 8., 15.714, 907., 0., 
  0., 1089.613, 0.314, 0.616, 35.569, 0., 0., 1.18, "", "", "", "", "", "", 
  "", "", 56696., 9.498046*^6, 372.474, 2.223, 40775., 1.599, 0., 2594.8, 
  "tests performed", "", "", "", "", "", "", "", "", "", 55.09, 2.5499881*^7, 
  3.202, 37.9, 15.504, 10.129, 44648.71, 0.5, 107.791, 5.07, 13., 16.5, "", 
  3.84, 83.44, 0.944}, {"AUS", "Oceania", "Australia", "2020-11-19", 27792., 
  7., 16.571, 907., 0., 0., 1089.887, 0.275, 0.65, 35.569, 0., 0., 1.12, "", 
  "", "", "", "", "", "", "", 61101., 9.559147*^6, 374.87, 2.396, 41524., 
  1.628, 0., 2505.8, "tests performed", "", "", "", "", "", "", "", "", "", 
  55.09, 2.5499881*^7, 3.202, 37.9, 15.504, 10.129, 44648.71, 0.5, 107.791, 
  5.07, 13., 16.5, "", 3.84, 83.44, 0.944}, {"AUS", "Oceania", "Australia", 
  "2020-11-20", 27806., 14., 17.714, 907., 0., 0., 1090.436, 0.549, 0.695, 
  35.569, 0., 0., 1.08, "", "", "", "", "", "", "", "", "", "", "", "", 
  43390., 1.702, 0., 2449.5, "tests performed", "", "", "", "", "", "", "", 
  "", "", 55.09, 2.5499881*^7, 3.202, 37.9, 15.504, 10.129, 44648.71, 0.5, 
  107.791, 5.07, 13., 16.5, "", 3.84, 83.44, 0.944}, 
 {"AUS", "Oceania", "Australia", "2020-11-21", 27821., 15., 15.714, 907., 0., 
  0., 1091.025, 0.588, 0.616, 35.569, 0., 0., 1.04, "", "", "", "", "", "", 
  "", "", "", "", "", "", 45256., 1.775, 0., 2880., "tests performed", "", 
  "", "", "", "", "", "", "", "", 55.09, 2.5499881*^7, 3.202, 37.9, 15.504, 
  10.129, 44648.71, 0.5, 107.791, 5.07, 13., 16.5, "", 3.84, 83.44, 0.944}, 
 {"AUS", "Oceania", "Australia", "2020-11-22", 27834., 13., 12.143, 907., 0., 
  0., 1091.535, 0.51, 0.476, 35.569, 0., 0., 1.01, "", "", "", "", "", "", 
  "", "", "", 9.70919*^6, 380.754, "", 47122., 1.848, 0., 3880.6, 
  "tests performed", "", "", "", "", "", "", "", "", "", 50., 2.5499881*^7, 
  3.202, 37.9, 15.504, 10.129, 44648.71, 0.5, 107.791, 5.07, 13., 16.5, "", 
  3.84, 83.44, 0.944}, {"AUS", "Oceania", "Australia", "2020-11-23", 27843., 
  9., 12.143, 907., 0., 0., 1091.887, 0.353, 0.476, 35.569, 0., 0., 0.98, "", 
  "", "", "", "", "", "", "", 31580., 9.74077*^6, 381.993, 1.238, 48429., 
  1.899, 0., 3988.2, "tests performed", "", "", "", "", "", "", "", "", "", 
  50., 2.5499881*^7, 3.202, 37.9, 15.504, 10.129, 44648.71, 0.5, 107.791, 
  5.07, 13., 16.5, "", 3.84, 83.44, 0.944}, {"AUS", "Oceania", "Australia", 
  "2020-11-24", 27853., 10., 10.857, 907., 0., 0., 1092.28, 0.392, 0.426, 
  35.569, 0., 0., 0.96, "", "", "", "", "", "", "", "", 34960., 9.77573*^6, 
  383.364, 1.371, 47769., 1.873, 0., 4399.8, "tests performed", "", "", "", 
  "", "", "", "", "", "", 50., 2.5499881*^7, 3.202, 37.9, 15.504, 10.129, 
  44648.71, 0.5, 107.791, 5.07, 13., 16.5, "", 3.84, 83.44, 0.944}, 
 {"AUS", "Oceania", "Australia", "2020-11-25", 27865., 12., 11.429, 907., 0., 
  0., 1092.75, 0.471, 0.448, 35.569, 0., 0., 0.95, "", "", "", "", "", "", 
  "", "", 51998., 9.827728*^6, 385.403, 2.039, 47097., 1.847, 0., 4120.8, 
  "tests performed", "", "", "", "", "", "", "", "", "", 50., 2.5499881*^7, 
  3.202, 37.9, 15.504, 10.129, 44648.71, 0.5, 107.791, 5.07, 13., 16.5, "", 
  3.84, 83.44, 0.944}, {"AUS", "Oceania", "Australia", "2020-11-26", 27873., 
  8., 11.571, 907., 0., 0., 1093.064, 0.314, 0.454, 35.569, 0., 0., 0.94, "", 
  "", "", "", "", "", "", "", 44283., 9.872011*^6, 387.139, 1.737, 44695., 
  1.753, 0., 3862.7, "tests performed", "", "", "", "", "", "", "", "", "", 
  50., 2.5499881*^7, 3.202, 37.9, 15.504, 10.129, 44648.71, 0.5, 107.791, 
  5.07, 13., 16.5, "", 3.84, 83.44, 0.944}, {"AUS", "Oceania", "Australia", 
  "2020-11-27", 27886., 13., 11.429, 907., 0., 0., 1093.574, 0.51, 0.448, 
  35.569, 0., 0., 0.93, "", "", "", "", "", "", "", "", "", "", "", "", 
  42312., 1.659, 0., 3702.2, "tests performed", "", "", "", "", "", "", "", 
  "", "", 50., 2.5499881*^7, 3.202, 37.9, 15.504, 10.129, 44648.71, 0.5, 
  107.791, 5.07, 13., 16.5, "", 3.84, 83.44, 0.944}, 
 {"AUS", "Oceania", "Australia", "2020-11-28", 27892., 6., 10.143, 907., 0., 
  0., 1093.809, 0.235, 0.398, 35.569, 0., 0., 0.91, "", "", "", "", "", "", 
  "", "", "", "", "", "", 39930., 1.566, 0., 3936.7, "tests performed", "", 
  "", "", "", "", "", "", "", "", 50., 2.5499881*^7, 3.202, 37.9, 15.504, 
  10.129, 44648.71, 0.5, 107.791, 5.07, 13., 16.5, "", 3.84, 83.44, 0.944}, 
 {"AUS", "Oceania", "Australia", "2020-11-29", 27902., 10., 9.714, 908., 1., 
  0.143, 1094.201, 0.392, 0.381, 35.608, 0.039, 0.006, 0.93, "", "", "", "", 
  "", "", "", "", "", 9.972019*^6, 391.061, "", 37547., 1.472, 0., 3865.2, 
  "tests performed", "", "", "", "", "", "", "", "", "", 50., 2.5499881*^7, 
  3.202, 37.9, 15.504, 10.129, 44648.71, 0.5, 107.791, 5.07, 13., 16.5, "", 
  3.84, 83.44, 0.944}, {"AUS", "Oceania", "Australia", "2020-11-30", 27912., 
  10., 9.857, 908., 0., 0.143, 1094.593, 0.392, 0.387, 35.608, 0., 0.006, 
  0.96, "", "", "", "", "", "", "", "", 24224., 9.996243*^6, 392.011, 0.95, 
  36496., 1.431, 0., 3702.5, "tests performed", "", "", "", "", "", "", "", 
  "", "", 50., 2.5499881*^7, 3.202, 37.9, 15.504, 10.129, 44648.71, 0.5, 
  107.791, 5.07, 13., 16.5, "", 3.84, 83.44, 0.944}, 
 {"AUS", "Oceania", "Australia", "2020-12-01", 27923., 11., 10., 908., 0., 
  0.143, 1095.025, 0.431, 0.392, 35.608, 0., 0.006, 0.98, "", "", "", "", "", 
  "", "", "", 28191., 1.0024434*^7, 393.117, 1.106, 35529., 1.393, 0., 
  3552.9, "tests performed", "", "", "", "", "", "", "", "", "", 62.5, 
  2.5499881*^7, 3.202, 37.9, 15.504, 10.129, 44648.71, 0.5, 107.791, 5.07, 
  13., 16.5, "", 3.84, 83.44, 0.944}, {"AUS", "Oceania", "Australia", 
  "2020-12-02", 27939., 16., 10.571, 908., 0., 0.143, 1095.652, 0.627, 0.415, 
  35.608, 0., 0.006, 0.99, "", "", "", "", "", "", "", "", "", "", "", "", 
  33620., 1.318, 0., 3180.4, "tests performed", "", "", "", "", "", "", "", 
  "", "", 62.5, 2.5499881*^7, 3.202, 37.9, 15.504, 10.129, 44648.71, 0.5, 
  107.791, 5.07, 13., 16.5, "", 3.84, 83.44, 0.944}, 
 {"AUS", "Oceania", "Australia", "2020-12-03", 27949., 10., 10.857, 908., 0., 
  0.143, 1096.044, 0.392, 0.426, 35.608, 0., 0.006, 0.97, "", "", "", "", "", 
  "", "", "", "", 1.0101699*^7, 396.147, "", 32813., 1.287, 0., 3022.3, 
  "tests performed", "", "", "", "", "", "", "", "", "", 62.5, 2.5499881*^7, 
  3.202, 37.9, 15.504, 10.129, 44648.71, 0.5, 107.791, 5.07, 13., 16.5, "", 
  3.84, 83.44, 0.944}, {"AUS", "Oceania", "Australia", "2020-12-04", 27956., 
  7., 10., 908., 0., 0.143, 1096.319, 0.275, 0.392, 35.608, 0., 0.006, 0.94, 
  "", "", "", "", "", "", "", "", "", "", "", "", 31864., 1.25, 0., 3186.4, 
  "tests performed", "", "", "", "", "", "", "", "", "", 62.5, 2.5499881*^7, 
  3.202, 37.9, 15.504, 10.129, 44648.71, 0.5, 107.791, 5.07, 13., 16.5, "", 
  3.84, 83.44, 0.944}, {"AUS", "Oceania", "Australia", "2020-12-05", 27965., 
  9., 10.429, 908., 0., 0.143, 1096.672, 0.353, 0.409, 35.608, 0., 0.006, 
  0.94, "", "", "", "", "", "", "", "", "", "", "", "", 30916., 1.212, 0., 
  2964.4, "tests performed", "", "", "", "", "", "", "", "", "", 62.5, 
  2.5499881*^7, 3.202, 37.9, 15.504, 10.129, 44648.71, 0.5, 107.791, 5.07, 
  13., 16.5, "", 3.84, 83.44, 0.944}, {"AUS", "Oceania", "Australia", 
  "2020-12-06", 27972., 7., 10., 908., 0., 0., 1096.946, 0.275, 0.392, 
  35.608, 0., 0., 0.96, "", "", "", "", "", "", "", "", "", 1.0181797*^7, 
  399.288, "", 29968., 1.175, 0., 2996.8, "tests performed", "", "", "", "", 
  "", "", "", "", "", 62.5, 2.5499881*^7, 3.202, 37.9, 15.504, 10.129, 
  44648.71, 0.5, 107.791, 5.07, 13., 16.5, "", 3.84, 83.44, 0.944}, 
 {"AUS", "Oceania", "Australia", "2020-12-07", 27987., 15., 10.714, 908., 0., 
  0., 1097.535, 0.588, 0.42, 35.608, 0., 0., 0.99, "", "", "", "", "", "", 
  "", "", 22632., 1.0204429*^7, 400.176, 0.888, 29741., 1.166, 0., 2775.9, 
  "tests performed", "", "", "", "", "", "", "", "", "", 62.5, 2.5499881*^7, 
  3.202, 37.9, 15.504, 10.129, 44648.71, 0.5, 107.791, 5.07, 13., 16.5, "", 
  3.84, 83.44, 0.944}, {"AUS", "Oceania", "Australia", "2020-12-08", 27993., 
  6., 10., 908., 0., 0., 1097.77, 0.235, 0.392, 35.608, 0., 0., 0.99, "", "", 
  "", "", "", "", "", "", 22555., 1.0226984*^7, 401.06, 0.885, 28936., 1.135, 
  0., 2893.6, "tests performed", "", "", "", "", "", "", "", "", "", 62.5, 
  2.5499881*^7, 3.202, 37.9, 15.504, 10.129, 44648.71, 0.5, 107.791, 5.07, 
  13., 16.5, "", 3.84, 83.44, 0.944}, {"AUS", "Oceania", "Australia", 
  "2020-12-09", 28000., 7., 8.714, 908., 0., 0., 1098.044, 0.275, 0.342, 
  35.608, 0., 0., 1.01, "", "", "", "", "", "", "", "", 36826., 1.026381*^7, 
  402.504, 1.444, 28678., 1.125, 0., 3291., "tests performed", "", "", "", 
  "", "", "", "", "", "", 62.5, 2.5499881*^7, 3.202, 37.9, 15.504, 10.129, 
  44648.71, 0.5, 107.791, 5.07, 13., 16.5, "", 3.84, 83.44, 0.944}, 
 {"AUS", "Oceania", "Australia", "2020-12-10", 28011., 11., 8.857, 908., 0., 
  0., 1098.476, 0.431, 0.347, 35.608, 0., 0., 1.05, "", "", "", "", "", "", 
  "", "", 37254., 1.0301064*^7, 403.965, 1.461, 28481., 1.117, 0., 3215.6, 
  "tests performed", "", "", "", "", "", "", "", "", "", 62.5, 2.5499881*^7, 
  3.202, 37.9, 15.504, 10.129, 44648.71, 0.5, 107.791, 5.07, 13., 16.5, "", 
  3.84, 83.44, 0.944}, {"AUS", "Oceania", "Australia", "2020-12-11", 28025., 
  14., 9.857, 908., 0., 0., 1099.025, 0.549, 0.387, 35.608, 0., 0., 1.08, "", 
  "", "", "", "", "", "", "", "", "", "", "", 28280., 1.109, 0., 2869., 
  "tests performed", "", "", "", "", "", "", "", "", "", 62.5, 2.5499881*^7, 
  3.202, 37.9, 15.504, 10.129, 44648.71, 0.5, 107.791, 5.07, 13., 16.5, "", 
  3.84, 83.44, 0.944}, {"AUS", "Oceania", "Australia", "2020-12-12", 28030., 
  5., 9.286, 908., 0., 0., 1099.221, 0.196, 0.364, 35.608, 0., 0., 1.09, "", 
  "", "", "", "", "", "", "", "", "", "", "", 28080., 1.101, 0., 3023.9, 
  "tests performed", "", "", "", "", "", "", "", "", "", 62.5, 2.5499881*^7, 
  3.202, 37.9, 15.504, 10.129, 44648.71, 0.5, 107.791, 5.07, 13., 16.5, "", 
  3.84, 83.44, 0.944}, {"AUS", "Oceania", "Australia", "2020-12-13", 28037., 
  7., 9.286, 908., 0., 0., 1099.495, 0.275, 0.364, 35.608, 0., 0., 1.15, "", 
  "", "", "", "", "", "", "", "", 1.0376952*^7, 406.941, "", 27879., 1.093, 
  0., 3002.3, "tests performed", "", "", "", "", "", "", "", "", "", 62.5, 
  2.5499881*^7, 3.202, 37.9, 15.504, 10.129, 44648.71, 0.5, 107.791, 5.07, 
  13., 16.5, "", 3.84, 83.44, 0.944}, {"AUS", "Oceania", "Australia", 
  "2020-12-14", 28048., 11., 8.714, 908., 0., 0., 1099.927, 0.431, 0.342, 
  35.608, 0., 0., 1.24, "", "", "", "", "", "", "", "", "", "", "", "", 
  27670., 1.085, 0., 3175.4, "tests performed", "", "", "", "", "", "", "", 
  "", "", 62.5, 2.5499881*^7, 3.202, 37.9, 15.504, 10.129, 44648.71, 0.5, 
  107.791, 5.07, 13., 16.5, "", 3.84, 83.44, 0.944}, 
 {"AUS", "Oceania", "Australia", "2020-12-15", 28060., 12., 9.571, 908., 0., 
  0., 1100.397, 0.471, 0.375, 35.608, 0., 0., 1.33, "", "", "", "", "", "", 
  "", "", "", 1.0419286*^7, 408.601, "", 27472., 1.077, 0., 2870.3, 
  "tests performed", "", "", "", "", "", "", "", "", "", 62.5, 2.5499881*^7, 
  3.202, 37.9, 15.504, 10.129, 44648.71, 0.5, 107.791, 5.07, 13., 16.5, "", 
  3.84, 83.44, 0.944}, {"AUS", "Oceania", "Australia", "2020-12-16", 28072., 
  12., 10.286, 908., 0., 0., 1100.868, 0.471, 0.403, 35.608, 0., 0., 1.42, 
  "", "", "", "", "", "", "", "", 31854., 1.045114*^7, 409.851, 1.249, 
  26761., 1.049, 0., 2601.7, "tests performed", "", "", "", "", "", "", "", 
  "", "", 62.5, 2.5499881*^7, 3.202, 37.9, 15.504, 10.129, 44648.71, 0.5, 
  107.791, 5.07, 13., 16.5, "", 3.84, 83.44, 0.944}, 
 {"AUS", "Oceania", "Australia", "2020-12-17", 28093., 21., 11.714, 908., 0., 
  0., 1101.691, 0.824, 0.459, 35.608, 0., 0., 1.51, "", "", "", "", "", "", 
  "", "", 28715., 1.0479855*^7, 410.977, 1.126, 25542., 1.002, 0., 2180.5, 
  "tests performed", "", "", "", "", "", "", "", "", "", 62.5, 2.5499881*^7, 
  3.202, 37.9, 15.504, 10.129, 44648.71, 0.5, 107.791, 5.07, 13., 16.5, "", 
  3.84, 83.44, 0.944}, {"AUS", "Oceania", "Australia", "2020-12-18", 28126., 
  33., 14.429, 908., 0., 0., 1102.986, 1.294, 0.566, 35.608, 0., 0., 1.57, 
  "", "", "", "", "", "", "", "", "", "", "", "", 26669., 1.046, 0.001, 
  1848.3, "tests performed", "", "", "", "", "", "", "", "", "", 62.5, 
  2.5499881*^7, 3.202, 37.9, 15.504, 10.129, 44648.71, 0.5, 107.791, 5.07, 
  13., 16.5, "", 3.84, 83.44, 0.944}, {"AUS", "Oceania", "Australia", 
  "2020-12-19", 28168., 42., 19.714, 908., 0., 0., 1104.633, 1.647, 0.773, 
  35.608, 0., 0., 1.56, "", "", "", "", "", "", "", "", "", "", "", "", 
  27796., 1.09, 0.001, 1410., "tests performed", "", "", "", "", "", "", "", 
  "", "", 70.83, 2.5499881*^7, 3.202, 37.9, 15.504, 10.129, 44648.71, 0.5, 
  107.791, 5.07, 13., 16.5, "", 3.84, 83.44, 0.944}, 
 {"AUS", "Oceania", "Australia", "2020-12-20", 28198., 30., 23., 908., 0., 
  0., 1105.809, 1.176, 0.902, 35.608, 0., 0., 1.47, "", "", "", "", "", "", 
  "", "", "", 1.057941*^7, 414.881, "", 28923., 1.134, 0.001, 1257.5, 
  "tests performed", "", "", "", "", "", "", "", "", "", 70.83, 2.5499881*^7, 
  3.202, 37.9, 15.504, 10.129, 44648.71, 0.5, 107.791, 5.07, 13., 16.5, "", 
  3.84, 83.44, 0.944}, {"AUS", "Oceania", "Australia", "2020-12-21", 28219., 
  21., 24.429, 908., 0., 0., 1106.633, 0.824, 0.958, 35.608, 0., 0., 1.37, 
  "", "", "", "", "", "", "", "", 70033., 1.0649443*^7, 417.627, 2.746, 
  35903., 1.408, 0.001, 1469.7, "tests performed", "", "", "", "", "", "", 
  "", "", "", 70.83, 2.5499881*^7, 3.202, 37.9, 15.504, 10.129, 44648.71, 
  0.5, 107.791, 5.07, 13., 16.5, "", 3.84, 83.44, 0.944}, 
 {"AUS", "Oceania", "Australia", "2020-12-22", 28237., 18., 25.286, 908., 0., 
  0., 1107.339, 0.706, 0.992, 35.608, 0., 0., 1.28, "", "", "", "", "", "", 
  "", "", 76094., 1.0725537*^7, 420.611, 2.984, 43750., 1.716, 0.001, 1730.2, 
  "tests performed", "", "", "", "", "", "", "", "", "", 70.83, 2.5499881*^7, 
  3.202, 37.9, 15.504, 10.129, 44648.71, 0.5, 107.791, 5.07, 13., 16.5, "", 
  3.84, 83.44, 0.944}, {"AUS", "Oceania", "Australia", "2020-12-23", 28262., 
  25., 27.143, 908., 0., 0., 1108.319, 0.98, 1.064, 35.608, 0., 0., 1.22, "", 
  "", "", "", "", "", "", "", 89673., 1.081521*^7, 424.128, 3.517, 52010., 
  2.04, 0.001, 1916.1, "tests performed", "", "", "", "", "", "", "", "", "", 
  70.83, 2.5499881*^7, 3.202, 37.9, 15.504, 10.129, 44648.71, 0.5, 107.791, 
  5.07, 13., 16.5, "", 3.84, 83.44, 0.944}, {"AUS", "Oceania", "Australia", 
  "2020-12-24", 28274., 12., 25.857, 908., 0., 0., 1108.789, 0.471, 1.014, 
  35.608, 0., 0., 1.16, "", "", "", "", "", "", "", "", "", "", "", "", 
  57906., 2.271, 0., 2239.5, "tests performed", "", "", "", "", "", "", "", 
  "", "", 70.83, 2.5499881*^7, 3.202, 37.9, 15.504, 10.129, 44648.71, 0.5, 
  107.791, 5.07, 13., 16.5, "", 3.84, 83.44, 0.944}, 
 {"AUS", "Oceania", "Australia", "2020-12-25", 28297., 23., 24.429, 908., 0., 
  0., 1109.691, 0.902, 0.958, 35.608, 0., 0., 1.13, "", "", "", "", "", "", 
  "", "", "", "", "", "", 63164., 2.477, 0., 2585.6, "tests performed", "", 
  "", "", "", "", "", "", "", "", 70.83, 2.5499881*^7, 3.202, 37.9, 15.504, 
  10.129, 44648.71, 0.5, 107.791, 5.07, 13., 16.5, "", 3.84, 83.44, 0.944}, 
 {"AUS", "Oceania", "Australia", "2020-12-26", 28308., 11., 20., 908., 0., 
  0., 1110.123, 0.431, 0.784, 35.608, 0., 0., 1.11, "", "", "", "", "", "", 
  "", "", "", "", "", "", 68422., 2.683, 0., 3421.1, "tests performed", "", 
  "", "", "", "", "", "", "", "", 70.83, 2.5499881*^7, 3.202, 37.9, 15.504, 
  10.129, 44648.71, 0.5, 107.791, 5.07, 13., 16.5, "", 3.84, 83.44, 0.944}, 
 {"AUS", "Oceania", "Australia", "2020-12-27", 28337., 29., 19.857, 909., 1., 
  0.143, 1111.26, 1.137, 0.779, 35.647, 0.039, 0.006, 1.12, "", "", "", "", 
  "", "", "", "", "", 1.1095166*^7, 435.107, "", 73679., 2.889, 0., 3710.5, 
  "tests performed", "", "", "", "", "", "", "", "", "", 70.83, 2.5499881*^7, 
  3.202, 37.9, 15.504, 10.129, 44648.71, 0.5, 107.791, 5.07, 13., 16.5, "", 
  3.84, 83.44, 0.944}, {"AUS", "Oceania", "Australia", "2020-12-28", 28349., 
  12., 18.571, 909., 0., 0.143, 1111.731, 0.471, 0.728, 35.647, 0., 0.006, 
  1.11, "", "", "", "", "", "", "", "", 29427., 1.1124593*^7, 436.261, 1.154, 
  67879., 2.662, 0., 3655.1, "tests performed", "", "", "", "", "", "", "", 
  "", "", 70.83, 2.5499881*^7, 3.202, 37.9, 15.504, 10.129, 44648.71, 0.5, 
  107.791, 5.07, 13., 16.5, "", 3.84, 83.44, 0.944}, 
 {"AUS", "Oceania", "Australia", "2020-12-29", 28381., 32., 20.571, 909., 0., 
  0.143, 1112.986, 1.255, 0.807, 35.647, 0., 0.006, 1.13, "", "", "", "", "", 
  "", "", "", 39311., 1.1163904*^7, 437.802, 1.542, 62624., 2.456, 0., 
  3044.3, "tests performed", "", "", "", "", "", "", "", "", "", 70.83, 
  2.5499881*^7, 3.202, 37.9, 15.504, 10.129, 44648.71, 0.5, 107.791, 5.07, 
  13., 16.5, "", 3.84, 83.44, 0.944}, {"AUS", "Oceania", "Australia", 
  "2020-12-30", 28405., 24., 20.429, 909., 0., 0.143, 1113.927, 0.941, 0.801, 
  35.647, 0., 0.006, 1.11, "", "", "", "", "", "", "", "", 40447., 
  1.1204351*^7, 439.388, 1.586, 55592., 2.18, 0., 2721.2, "tests performed", 
  "", "", "", "", "", "", "", "", "", 70.83, 2.5499881*^7, 3.202, 37.9, 
  15.504, 10.129, 44648.71, 0.5, 107.791, 5.07, 13., 16.5, "", 3.84, 83.44, 
  0.944}, {"AUS", "Oceania", "Australia", "2020-12-31", 28425., 20., 21.571, 
  909., 0., 0.143, 1114.711, 0.784, 0.846, 35.647, 0., 0.006, 1.08, "", "", 
  "", "", "", "", "", "", 56285., 1.1260636*^7, 441.596, 2.207, 53634., 
  2.103, 0., 2486.4, "tests performed", "", "", "", "", "", "", "", "", "", 
  70.83, 2.5499881*^7, 3.202, 37.9, 15.504, 10.129, 44648.71, 0.5, 107.791, 
  5.07, 13., 16.5, "", 3.84, 83.44, 0.944}, {"AUS", "Oceania", "Australia", 
  "2021-01-01", 28460., 35., 23.286, 909., 0., 0.143, 1116.084, 1.373, 0.913, 
  35.647, 0., 0.006, 1.06, "", "", "", "", "", "", "", "", "", "", "", "", 
  51640., 2.025, 0., 2217.6, "tests performed", "", "", "", "", "", "", "", 
  "", "", 70.83, 2.5499881*^7, 3.202, 37.9, 15.504, 10.129, 44648.71, 0.5, 
  107.791, 5.07, 13., 16.5, "", 3.84, 83.44, 0.944}, 
 {"AUS", "Oceania", "Australia", "2021-01-02", 28484., 24., 25.143, 909., 0., 
  0.143, 1117.025, 0.941, 0.986, 35.647, 0., 0.006, 1.01, "", "", "", "", "", 
  "", "", "", "", "", "", "", 49646., 1.947, 0.001, 1974.5, 
  "tests performed", "", "", "", "", "", "", "", "", "", 70.83, 2.5499881*^7, 
  3.202, 37.9, 15.504, 10.129, 44648.71, 0.5, 107.791, 5.07, 13., 16.5, "", 
  3.84, 83.44, 0.944}, {"AUS", "Oceania", "Australia", "2021-01-03", 28504., 
  20., 23.857, 909., 0., 0., 1117.809, 0.784, 0.936, 35.647, 0., 0., 0.96, 
  "", "", "", "", "", "", "", "", "", 1.142873*^7, 448.188, "", 47652., 
  1.869, 0.001, 1997.4, "tests performed", "", "", "", "", "", "", "", "", 
  "", 70.83, 2.5499881*^7, 3.202, 37.9, 15.504, 10.129, 44648.71, 0.5, 
  107.791, 5.07, 13., 16.5, "", 3.84, 83.44, 0.944}, 
 {"AUS", "Oceania", "Australia", "2021-01-04", 28517., 13., 24., 909., 0., 
  0., 1118.319, 0.51, 0.941, 35.647, 0., 0., 0.92, "", "", "", "", "", "", 
  "", "", 77267., 1.1505997*^7, 451.218, 3.03, 54486., 2.137, 0., 2270.2, 
  "tests performed", "", "", "", "", "", "", "", "", "", 70.83, 2.5499881*^7, 
  3.202, 37.9, 15.504, 10.129, 44648.71, 0.5, 107.791, 5.07, 13., 16.5, "", 
  3.84, 83.44, 0.944}, {"AUS", "Oceania", "Australia", "2021-01-05", 28536., 
  19., 22.143, 909., 0., 0., 1119.064, 0.745, 0.868, 35.647, 0., 0., 0.9, "", 
  "", "", "", "", "", "", "", 84675., 1.1590672*^7, 454.538, 3.321, 60967., 
  2.391, 0., 2753.3, "tests performed", "", "", "", "", "", "", "", "", "", 
  70.83, 2.5499881*^7, 3.202, 37.9, 15.504, 10.129, 44648.71, 0.5, 107.791, 
  5.07, 13., 16.5, "", 3.84, 83.44, 0.944}, {"AUS", "Oceania", "Australia", 
  "2021-01-06", 28546., 10., 20.143, 909., 0., 0., 1119.456, 0.392, 0.79, 
  35.647, 0., 0., 0.88, "", "", "", "", "", "", "", "", 101274., 
  1.1691946*^7, 458.51, 3.972, 69656., 2.732, 0., 3458.1, "tests performed", 
  "", "", "", "", "", "", "", "", "", 70.83, 2.5499881*^7, 3.202, 37.9, 
  15.504, 10.129, 44648.71, 0.5, 107.791, 5.07, 13., 16.5, "", 3.84, 83.44, 
  0.944}, {"AUS", "Oceania", "Australia", "2021-01-07", 28571., 25., 20.857, 
  909., 0., 0., 1120.437, 0.98, 0.818, 35.647, 0., 0., 0.88, "", "", "", "", 
  "", "", "", "", 87889., 1.1779835*^7, 461.956, 3.447, 74171., 2.909, 0., 
  3556.2, "tests performed", "", "", "", "", "", "", "", "", "", 70.83, 
  2.5499881*^7, 3.202, 37.9, 15.504, 10.129, 44648.71, 0.5, 107.791, 5.07, 
  13., 16.5, "", 3.84, 83.44, 0.944}, {"AUS", "Oceania", "Australia", 
  "2021-01-08", 28582., 11., 17.429, 909., 0., 0., 1120.868, 0.431, 0.683, 
  35.647, 0., 0., 0.85, "", "", "", "", "", "", "", "", "", "", "", "", 
  76733., 3.009, 0., 4402.6, "tests performed", "", "", "", "", "", "", "", 
  "", "", 70.83, 2.5499881*^7, 3.202, 37.9, 15.504, 10.129, 44648.71, 0.5, 
  107.791, 5.07, 13., 16.5, "", 3.84, 83.44, 0.944}, 
 {"AUS", "Oceania", "Australia", "2021-01-09", 28595., 13., 15.857, 909., 0., 
  0., 1121.378, 0.51, 0.622, 35.647, 0., 0., 0.85, "", "", "", "", "", "", 
  "", "", "", "", "", "", 79295., 3.11, 0., 5000.6, "tests performed", "", 
  "", "", "", "", "", "", "", "", 70.83, 2.5499881*^7, 3.202, 37.9, 15.504, 
  10.129, 44648.71, 0.5, 107.791, 5.07, 13., 16.5, "", 3.84, 83.44, 0.944}, 
 {"AUS", "Oceania", "Australia", "2021-01-10", 28614., 19., 15.714, 909., 0., 
  0., 1122.123, 0.745, 0.616, 35.647, 0., 0., 0.86, "", "", "", "", "", "", 
  "", "", "", 1.2001728*^7, 470.658, "", 81857., 3.21, 0., 5209.2, 
  "tests performed", "", "", "", "", "", "", "", "", "", 70.83, 2.5499881*^7, 
  3.202, 37.9, 15.504, 10.129, 44648.71, 0.5, 107.791, 5.07, 13., 16.5, "", 
  3.84, 83.44, 0.944}, {"AUS", "Oceania", "Australia", "2021-01-11", 28634., 
  20., 16.714, 909., 0., 0., 1122.907, 0.784, 0.655, 35.647, 0., 0., 0.86, 
  "", "", "", "", "", "", "", "", 77697., 1.2079425*^7, 473.705, 3.047, 
  81918., 3.212, 0., 4901.2, "tests performed", "", "", "", "", "", "", "", 
  "", "", 55.09, 2.5499881*^7, 3.202, 37.9, 15.504, 10.129, 44648.71, 0.5, 
  107.791, 5.07, 13., 16.5, "", 3.84, 83.44, 0.944}, 
 {"AUS", "Oceania", "Australia", "2021-01-12", 28650., 16., 16.286, 909., 0., 
  0., 1123.535, 0.627, 0.639, 35.647, 0., 0., 0.84, "", "", "", "", "", "", 
  "", "", 60177., 1.2139602*^7, 476.065, 2.36, 78419., 3.075, 0., 4815.1, 
  "tests performed", "", "", "", "", "", "", "", "", "", 55.09, 2.5499881*^7, 
  3.202, 37.9, 15.504, 10.129, 44648.71, 0.5, 107.791, 5.07, 13., 16.5, "", 
  3.84, 83.44, 0.944}, {"AUS", "Oceania", "Australia", "2021-01-13", 28660., 
  10., 16.286, 909., 0., 0., 1123.927, 0.392, 0.639, 35.647, 0., 0., 0.82, 
  "", "", "", "", "", "", "", "", 69775., 1.2209377*^7, 478.801, 2.736, 
  73919., 2.899, 0., 4538.8, "tests performed", "", "", "", "", "", "", "", 
  "", "", 55.09, 2.5499881*^7, 3.202, 37.9, 15.504, 10.129, 44648.71, 0.5, 
  107.791, 5.07, 13., 16.5, "", 3.84, 83.44, 0.944}, 
 {"AUS", "Oceania", "Australia", "2021-01-14", 28669., 9., 14., 909., 0., 0., 
  1124.28, 0.353, 0.549, 35.647, 0., 0., 0.81, "", "", "", "", "", "", "", 
  "", 63170., 1.2272547*^7, 481.279, 2.477, 70387., 2.76, 0., 5027.6, 
  "tests performed", "", "", "", "", "", "", "", "", "", 55.09, 2.5499881*^7, 
  3.202, 37.9, 15.504, 10.129, 44648.71, 0.5, 107.791, 5.07, 13., 16.5, "", 
  3.84, 83.44, 0.944}, {"AUS", "Oceania", "Australia", "2021-01-15", 28689., 
  20., 15.286, 909., 0., 0., 1125.064, 0.784, 0.599, 35.647, 0., 0., 0.82, 
  "", "", "", "", "", "", "", "", "", "", "", "", 66174., 2.595, 0., 4329.1, 
  "tests performed", "", "", "", "", "", "", "", "", "", 55.09, 2.5499881*^7, 
  3.202, 37.9, 15.504, 10.129, 44648.71, 0.5, 107.791, 5.07, 13., 16.5, "", 
  3.84, 83.44, 0.944}, {"AUS", "Oceania", "Australia", "2021-01-16", 28708., 
  19., 16.143, 909., 0., 0., 1125.809, 0.745, 0.633, 35.647, 0., 0., 0.81, 
  "", "", "", "", "", "", "", "", "", "", "", "", 61960., 2.43, 0., 3838.2, 
  "tests performed", "", "", "", "", "", "", "", "", "", 55.09, 2.5499881*^7, 
  3.202, 37.9, 15.504, 10.129, 44648.71, 0.5, 107.791, 5.07, 13., 16.5, "", 
  3.84, 83.44, 0.944}, {"AUS", "Oceania", "Australia", "2021-01-17", 28721., 
  13., 15.286, 909., 0., 0., 1126.319, 0.51, 0.599, 35.647, 0., 0., 0.77, "", 
  "", "", "", "", "", "", "", "", 1.2405954*^7, 486.51, "", 57747., 2.265, 
  0., 3777.8, "tests performed", "", "", "", "", "", "", "", "", "", 55.09, 
  2.5499881*^7, 3.202, 37.9, 15.504, 10.129, 44648.71, 0.5, 107.791, 5.07, 
  13., 16.5, "", 3.84, 83.44, 0.944}, {"AUS", "Oceania", "Australia", 
  "2021-01-18", 28731., 10., 13.857, 909., 0., 0., 1126.711, 0.392, 0.543, 
  35.647, 0., 0., 0.73, "", "", "", "", "", "", "", "", 42020., 1.2447974*^7, 
  488.158, 1.648, 52650., 2.065, 0., 3799.5, "tests performed", "", "", "", 
  "", "", "", "", "", "", 55.09, 2.5499881*^7, 3.202, 37.9, 15.504, 10.129, 
  44648.71, 0.5, 107.791, 5.07, 13., 16.5, "", 3.84, 83.44, 0.944}, 
 {"AUS", "Oceania", "Australia", "2021-01-19", 28740., 9., 12.857, 909., 0., 
  0., 1127.064, 0.353, 0.504, 35.647, 0., 0., 0.7, "", "", "", "", "", "", 
  "", "", 40980., 1.2488954*^7, 489.765, 1.607, 49907., 1.957, 0., 3881.7, 
  "tests performed", "", "", "", "", "", "", "", "", "", 55.09, 2.5499881*^7, 
  3.202, 37.9, 15.504, 10.129, 44648.71, 0.5, 107.791, 5.07, 13., 16.5, "", 
  3.84, 83.44, 0.944}, {"AUS", "Oceania", "Australia", "2021-01-20", 28749., 
  9., 12.714, 909., 0., 0., 1127.417, 0.353, 0.499, 35.647, 0., 0., 0.67, "", 
  "", "", "", "", "", "", "", "", "", "", "", 47494., 1.863, 0., 3735.6, 
  "tests performed", "", "", "", "", "", "", "", "", "", 55.09, 2.5499881*^7, 
  3.202, 37.9, 15.504, 10.129, 44648.71, 0.5, 107.791, 5.07, 13., 16.5, "", 
  3.84, 83.44, 0.944}, {"AUS", "Oceania", "Australia", "2021-01-21", 28755., 
  6., 12.286, 909., 0., 0., 1127.652, 0.235, 0.482, 35.647, 0., 0., 0.65, "", 
  "", "", "", "", "", "", "", "", 1.2594719*^7, 493.913, "", 46025., 1.805, 
  0., 3746.1, "tests performed", "", "", "", "", "", "", "", "", "", 55.09, 
  2.5499881*^7, 3.202, 37.9, 15.504, 10.129, 44648.71, 0.5, 107.791, 5.07, 
  13., 16.5, "", 3.84, 83.44, 0.944}, {"AUS", "Oceania", "Australia", 
  "2021-01-22", 28760., 5., 10.143, 909., 0., 0., 1127.848, 0.196, 0.398, 
  35.647, 0., 0., 0.65, "", "", "", "", "", "", "", "", "", "", "", "", 
  45860., 1.798, 0., 4521.3, "tests performed", "", "", "", "", "", "", "", 
  "", "", 55.09, 2.5499881*^7, 3.202, 37.9, 15.504, 10.129, 44648.71, 0.5, 
  107.791, 5.07, 13., 16.5, "", 3.84, 83.44, 0.944}, 
 {"AUS", "Oceania", "Australia", "2021-01-23", 28766., 6., 8.286, 909., 0., 
  0., 1128.084, 0.235, 0.325, 35.647, 0., 0., 0.65, "", "", "", "", "", "", 
  "", "", "", 1.268135*^7, 497.31, "", 45695., 1.792, 0., 5514.7, 
  "tests performed", "", "", "", "", "", "", "", "", "", 55.09, 2.5499881*^7, 
  3.202, 37.9, 15.504, 10.129, 44648.71, 0.5, 107.791, 5.07, 13., 16.5, "", 
  3.84, 83.44, 0.944}, {"AUS", "Oceania", "Australia", "2021-01-24", 28777., 
  11., 8., 909., 0., 0., 1128.515, 0.431, 0.314, 35.647, 0., 0., 0.67, "", 
  "", "", "", "", "", "", "", "", "", "", "", 43951., 1.724, 0., 5493.9, 
  "tests performed", "", "", "", "", "", "", "", "", "", 55.09, 2.5499881*^7, 
  3.202, 37.9, 15.504, 10.129, 44648.71, 0.5, 107.791, 5.07, 13., 16.5, "", 
  3.84, 83.44, 0.944}, {"AUS", "Oceania", "Australia", "2021-01-25", 28780., 
  3., 7., 909., 0., 0., 1128.633, 0.118, 0.275, 35.647, 0., 0., 0.67, "", "", 
  "", "", "", "", "", "", "", "", "", "", 42557., 1.669, 0., 6079.6, 
  "tests performed", "", "", "", "", "", "", "", "", "", 55.09, 2.5499881*^7, 
  3.202, 37.9, 15.504, 10.129, 44648.71, 0.5, 107.791, 5.07, 13., 16.5, "", 
  3.84, 83.44, 0.944}, {"AUS", "Oceania", "Australia", "2021-01-26", 28786., 
  6., 6.571, 909., 0., 0., 1128.868, 0.235, 0.258, 35.647, 0., 0., 0.68, "", 
  "", "", "", "", "", "", "", "", 1.2778139*^7, 501.106, "", 41312., 1.62, 
  0., 6287., "tests performed", "", "", "", "", "", "", "", "", "", 55.09, 
  2.5499881*^7, 3.202, 37.9, 15.504, 10.129, 44648.71, 0.5, 107.791, 5.07, 
  13., 16.5, "", 3.84, 83.44, 0.944}, {"AUS", "Oceania", "Australia", 
  "2021-01-27", 28794., 8., 6.429, 909., 0., 0., 1129.182, 0.314, 0.252, 
  35.647, 0., 0., 0.7, "", "", "", "", "", "", "", "", 36210., 1.2814349*^7, 
  502.526, 1.42, 38930., 1.527, 0., 6055.4, "tests performed", "", "", "", 
  "", "", "", "", "", "", 55.09, 2.5499881*^7, 3.202, 37.9, 15.504, 10.129, 
  44648.71, 0.5, 107.791, 5.07, 13., 16.5, "", 3.84, 83.44, 0.944}, 
 {"AUS", "Oceania", "Australia", "2021-01-28", 28799., 5., 6.286, 909., 0., 
  0., 1129.378, 0.196, 0.246, 35.647, 0., 0., 0.72, "", "", "", "", "", "", 
  "", "", 33864., 1.2848213*^7, 503.854, 1.328, 36213., 1.42, 0., 5760.9, 
  "tests performed", "", "", "", "", "", "", "", "", "", 55.09, 2.5499881*^7, 
  3.202, 37.9, 15.504, 10.129, 44648.71, 0.5, 107.791, 5.07, 13., 16.5, "", 
  3.84, 83.44, 0.944}, {"AUS", "Oceania", "Australia", "2021-01-29", 28806., 
  7., 6.571, 909., 0., 0., 1129.652, 0.275, 0.258, 35.647, 0., 0., 0.74, "", 
  "", "", "", "", "", "", "", "", "", "", "", 34957., 1.371, 0., 5319.9, 
  "tests performed", "", "", "", "", "", "", "", "", "", 55.09, 2.5499881*^7, 
  3.202, 37.9, 15.504, 10.129, 44648.71, 0.5, 107.791, 5.07, 13., 16.5, "", 
  3.84, 83.44, 0.944}, {"AUS", "Oceania", "Australia", "2021-01-30", 28811., 
  5., 6.429, 909., 0., 0., 1129.848, 0.196, 0.252, 35.647, 0., 0., 0.75, "", 
  "", "", "", "", "", "", "", "", "", "", "", 33701., 1.322, 0., 5242., 
  "tests performed", "", "", "", "", "", "", "", "", "", 55.09, 2.5499881*^7, 
  3.202, 37.9, 15.504, 10.129, 44648.71, 0.5, 107.791, 5.07, 13., 16.5, "", 
  3.84, 83.44, 0.944}, {"AUS", "Oceania", "Australia", "2021-01-31", 28818., 
  7., 5.857, 909., 0., 0., 1130.123, 0.275, 0.23, 35.647, 0., 0., 0.77, "", 
  "", "", "", "", "", "", "", "", 1.2951776*^7, 507.915, "", 34023., 1.334, 
  0., 5808.9, "tests performed", "", "", "", "", "", "", "", "", "", 70.83, 
  2.5499881*^7, 3.202, 37.9, 15.504, 10.129, 44648.71, 0.5, 107.791, 5.07, 
  13., 16.5, "", 3.84, 83.44, 0.944}, {"AUS", "Oceania", "Australia", 
  "2021-02-01", 28823., 5., 6.143, 909., 0., 0., 1130.319, 0.196, 0.241, 
  35.647, 0., 0., 0.79, "", "", "", "", "", "", "", "", 30319., 1.2982095*^7, 
  509.104, 1.189, 33746., 1.323, 0., 5493.4, "tests performed", "", "", "", 
  "", "", "", "", "", "", 78.24, 2.5499881*^7, 3.202, 37.9, 15.504, 10.129, 
  44648.71, 0.5, 107.791, 5.07, 13., 16.5, "", 3.84, 83.44, 0.944}, 
 {"AUS", "Oceania", "Australia", "2021-02-02", 28829., 6., 6.143, 909., 0., 
  0., 1130.554, 0.235, 0.241, 35.647, 0., 0., 0.81, "", "", "", "", "", "", 
  "", "", 36352., 1.3018447*^7, 510.53, 1.426, 34330., 1.346, 0., 5588.5, 
  "tests performed", "", "", "", "", "", "", "", "", "", 78.24, 2.5499881*^7, 
  3.202, 37.9, 15.504, 10.129, 44648.71, 0.5, 107.791, 5.07, 13., 16.5, "", 
  3.84, 83.44, 0.944}, {"AUS", "Oceania", "Australia", "2021-02-03", 28838., 
  9., 6.286, 909., 0., 0., 1130.907, 0.353, 0.246, 35.647, 0., 0., 0.82, "", 
  "", "", "", "", "", "", "", 59220., 1.3077667*^7, 512.852, 2.322, 37617., 
  1.475, 0., 5984.3, "tests performed", "", "", "", "", "", "", "", "", "", 
  78.24, 2.5499881*^7, 3.202, 37.9, 15.504, 10.129, 44648.71, 0.5, 107.791, 
  5.07, 13., 16.5, "", 3.84, 83.44, 0.944}, {"AUS", "Oceania", "Australia", 
  "2021-02-04", 28842., 4., 6.143, 909., 0., 0., 1131.064, 0.157, 0.241, 
  35.647, 0., 0., 0.82, "", "", "", "", "", "", "", "", "", "", "", "", 
  39358., 1.543, 0., 6407., "tests performed", "", "", "", "", "", "", "", 
  "", "", 78.24, 2.5499881*^7, 3.202, 37.9, 15.504, 10.129, 44648.71, 0.5, 
  107.791, 5.07, 13., 16.5, "", 3.84, 83.44, 0.944}, 
 {"AUS", "Oceania", "Australia", "2021-02-05", 28848., 6., 6., 909., 0., 0., 
  1131.299, 0.235, 0.235, 35.647, 0., 0., 0.84, "", "", "", "", "", "", "", 
  "", "", "", "", "", 41006., 1.608, 0., 6834.3, "tests performed", "", "", 
  "", "", "", "", "", "", "", 63.43, 2.5499881*^7, 3.202, 37.9, 15.504, 
  10.129, 44648.71, 0.5, 107.791, 5.07, 13., 16.5, "", 3.84, 83.44, 0.944}, 
 {"AUS", "Oceania", "Australia", "2021-02-06", 28851., 3., 5.714, 909., 0., 
  0., 1131.417, 0.118, 0.224, 35.647, 0., 0., 0.85, "", "", "", "", "", "", 
  "", "", "", "", "", "", 42654., 1.673, 0., 7464.8, "tests performed", "", 
  "", "", "", "", "", "", "", "", 63.43, 2.5499881*^7, 3.202, 37.9, 15.504, 
  10.129, 44648.71, 0.5, 107.791, 5.07, 13., 16.5, "", 3.84, 83.44, 0.944}, 
 {"AUS", "Oceania", "Australia", "2021-02-07", 28857., 6., 5.571, 909., 0., 
  0., 1131.652, 0.235, 0.218, 35.647, 0., 0., 0.89, "", "", "", "", "", "", 
  "", "", "", 1.3261889*^7, 520.077, "", 44302., 1.737, 0., 7952.3, 
  "tests performed", "", "", "", "", "", "", "", "", "", 63.43, 2.5499881*^7, 
  3.202, 37.9, 15.504, 10.129, 44648.71, 0.5, 107.791, 5.07, 13., 16.5, "", 
  3.84, 83.44, 0.944}, {"AUS", "Oceania", "Australia", "2021-02-08", 28860., 
  3., 5.286, 909., 0., 0., 1131.77, 0.118, 0.207, 35.647, 0., 0., 0.92, "", 
  "", "", "", "", "", "", "", "", "", "", "", 47407., 1.859, 0., 8968.4, 
  "tests performed", "", "", "", "", "", "", "", "", "", 56.02, 2.5499881*^7, 
  3.202, 37.9, 15.504, 10.129, 44648.71, 0.5, 107.791, 5.07, 13., 16.5, "", 
  3.84, 83.44, 0.944}, {"AUS", "Oceania", "Australia", "2021-02-09", 28871., 
  11., 6., 909., 0., 0., 1132.201, 0.431, 0.235, 35.647, 0., 0., 0.96, "", 
  "", "", "", "", "", "", "", "", "", "", "", 49650., 1.947, 0., 8275., 
  "tests performed", "", "", "", "", "", "", "", "", "", 56.02, 2.5499881*^7, 
  3.202, 37.9, 15.504, 10.129, 44648.71, 0.5, 107.791, 5.07, 13., 16.5, "", 
  3.84, 83.44, 0.944}, {"AUS", "Oceania", "Australia", "2021-02-10", 28879., 
  8., 5.857, 909., 0., 0., 1132.515, 0.314, 0.23, 35.647, 0., 0., 0.96, "", 
  "", "", "", "", "", "", "", "", 1.3418052*^7, 526.201, "", 48626., 1.907, 
  0., 8302.2, "tests performed", "", "", "", "", "", "", "", "", "", 56.02, 
  2.5499881*^7, 3.202, 37.9, 15.504, 10.129, 44648.71, 0.5, 107.791, 5.07, 
  13., 16.5, "", 3.84, 83.44, 0.944}, {"AUS", "Oceania", "Australia", 
  "2021-02-11", 28887., 8., 6.429, 909., 0., 0., 1132.829, 0.314, 0.252, 
  35.647, 0., 0., 0.94, "", "", "", "", "", "", "", "", 60489., 1.3478541*^7, 
  528.573, 2.372, 50688., 1.988, 0., 7884.3, "tests performed", "", "", "", 
  "", "", "", "", "", "", 56.02, 2.5499881*^7, 3.202, 37.9, 15.504, 10.129, 
  44648.71, 0.5, 107.791, 5.07, 13., 16.5, "", 3.84, 83.44, 0.944}, 
 {"AUS", "Oceania", "Australia", "2021-02-12", 28892., 5., 6.286, 909., 0., 
  0., 1133.025, 0.196, 0.246, 35.647, 0., 0., 0.91, "", "", "", "", "", "", 
  "", "", "", "", "", "", 51745., 2.029, 0., 8231.8, "tests performed", "", 
  "", "", "", "", "", "", "", "", 70.83, 2.5499881*^7, 3.202, 37.9, 15.504, 
  10.129, 44648.71, 0.5, 107.791, 5.07, 13., 16.5, "", 3.84, 83.44, 0.944}, 
 {"AUS", "Oceania", "Australia", "2021-02-13", 28898., 6., 6.714, 909., 0., 
  0., 1133.26, 0.235, 0.263, 35.647, 0., 0., 0.89, "", "", "", "", "", "", 
  "", "", "", "", "", "", 52803., 2.071, 0., 7864.6, "tests performed", "", 
  "", "", "", "", "", "", "", "", 70.83, 2.5499881*^7, 3.202, 37.9, 15.504, 
  10.129, 44648.71, 0.5, 107.791, 5.07, 13., 16.5, "", 3.84, 83.44, 0.944}, 
 {"AUS", "Oceania", "Australia", "2021-02-14", 28900., 2., 6.143, 909., 0., 
  0., 1133.339, 0.078, 0.241, 35.647, 0., 0., 0.86, "", "", "", "", "", "", 
  "", "", "", 1.3638907*^7, 534.862, "", 53860., 2.112, 0., 8767.7, 
  "tests performed", "", "", "", "", "", "", "", "", "", 70.83, 2.5499881*^7, 
  3.202, 37.9, 15.504, 10.129, 44648.71, 0.5, 107.791, 5.07, 13., 16.5, "", 
  3.84, 83.44, 0.944}, {"AUS", "Oceania", "Australia", "2021-02-15", 28905., 
  5., 6.429, 909., 0., 0., 1133.535, 0.196, 0.252, 35.647, 0., 0., 0.86, "", 
  "", "", "", "", "", "", "", 63576., 1.3702483*^7, 537.355, 2.493, 55506., 
  2.177, 0., 8633.7, "tests performed", 0., 0., "", "", "", 0., 0., "", "", 
  78.24, 2.5499881*^7, 3.202, 37.9, 15.504, 10.129, 44648.71, 0.5, 107.791, 
  5.07, 13., 16.5, "", 3.84, 83.44, 0.944}, {"AUS", "Oceania", "Australia", 
  "2021-02-16", 28911., 6., 5.714, 909., 0., 0., 1133.77, 0.235, 0.224, 
  35.647, 0., 0., 0.86, "", "", "", "", "", "", "", "", 54959., 1.3757442*^7, 
  539.51, 2.155, 55921., 2.193, 0., 9786.7, "tests performed", 0., 0., "", 
  0., 0., 0., 0., "", 0., 75.46, 2.5499881*^7, 3.202, 37.9, 15.504, 10.129, 
  44648.71, 0.5, 107.791, 5.07, 13., 16.5, "", 3.84, 83.44, 0.944}, 
 {"AUS", "Oceania", "Australia", "2021-02-17", 28912., 1., 4.714, 909., 0., 
  0., 1133.809, 0.039, 0.185, 35.647, 0., 0., 0.86, "", "", "", "", "", "", 
  "", "", 84860., 1.3842302*^7, 542.838, 3.328, 60607., 2.377, 0., 12856.8, 
  "tests performed", 0., 0., "", 0., 0., 0., 0., "", 0., 75.46, 2.5499881*^7, 
  3.202, 37.9, 15.504, 10.129, 44648.71, 0.5, 107.791, 5.07, 13., 16.5, "", 
  3.84, 83.44, 0.944}, {"AUS", "Oceania", "Australia", "2021-02-18", 28918., 
  6., 4.429, 909., 0., 0., 1134.045, 0.235, 0.174, 35.647, 0., 0., 0.9, "", 
  "", "", "", "", "", "", "", 73162., 1.3915464*^7, 545.707, 2.869, 62418., 
  2.448, 0., 14093., "tests performed", 0., 0., "", 0., 0., 0., 0., "", 0., 
  53.24, 2.5499881*^7, 3.202, 37.9, 15.504, 10.129, 44648.71, 0.5, 107.791, 
  5.07, 13., 16.5, "", 3.84, 83.44, 0.944}, {"AUS", "Oceania", "Australia", 
  "2021-02-19", 28920., 2., 4., 909., 0., 0., 1134.123, 0.078, 0.157, 35.647, 
  0., 0., 0.94, "", "", "", "", "", "", "", "", "", "", "", "", 61369., 
  2.407, 0., 15342.2, "tests performed", 0., 0., "", 0., 0., 0., 0., "", 0., 
  53.24, 2.5499881*^7, 3.202, 37.9, 15.504, 10.129, 44648.71, 0.5, 107.791, 
  5.07, 13., 16.5, "", 3.84, 83.44, 0.944}, {"AUS", "Oceania", "Australia", 
  "2021-02-20", 28926., 6., 4., 909., 0., 0., 1134.358, 0.235, 0.157, 35.647, 
  0., 0., 1., "", "", "", "", "", "", "", "", "", "", "", "", 60320., 2.366, 
  0., 15080., "tests performed", 0., 0., "", 0., 0., 0., 0., "", 0., 53.24, 
  2.5499881*^7, 3.202, 37.9, 15.504, 10.129, 44648.71, 0.5, 107.791, 5.07, 
  13., 16.5, "", 3.84, 83.44, 0.944}, {"AUS", "Oceania", "Australia", 
  "2021-02-21", 28930., 4., 4.286, 909., 0., 0., 1134.515, 0.157, 0.168, 
  35.647, 0., 0., 1.04, "", "", "", "", "", "", "", "", "", 1.4053806*^7, 
  551.132, "", 59271., 2.324, 0., 13829., "tests performed", 0., 0., "", 0., 
  0., 0., 0., "", 0., 53.24, 2.5499881*^7, 3.202, 37.9, 15.504, 10.129, 
  44648.71, 0.5, 107.791, 5.07, 13., 16.5, "", 3.84, 83.44, 0.944}, 
 {"AUS", "Oceania", "Australia", "2021-02-22", 28937., 7., 4.571, 909., 0., 
  0., 1134.79, 0.275, 0.179, 35.647, 0., 0., 1.09, "", "", "", "", "", "", 
  "", "", 36501., 1.4090307*^7, 552.564, 1.431, 55403., 2.173, 0., 12120.5, 
  "tests performed", 20., 20., "", 20., 3., 0., 0., "", 0., 53.24, 
  2.5499881*^7, 3.202, 37.9, 15.504, 10.129, 44648.71, 0.5, 107.791, 5.07, 
  13., 16.5, "", 3.84, 83.44, 0.944}, {"AUS", "Oceania", "Australia", 
  "2021-02-23", 28939., 2., 4., 909., 0., 0., 1134.868, 0.078, 0.157, 35.647, 
  0., 0., 1.11, "", "", "", "", "", "", "", "", 43521., 1.4133828*^7, 554.27, 
  1.707, 53769., 2.109, 0., 13442.2, "tests performed", 2879., 2879., "", 
  2859., 411., 0.01, 0.01, "", 16., 53.24, 2.5499881*^7, 3.202, 37.9, 15.504, 
  10.129, 44648.71, 0.5, 107.791, 5.07, 13., 16.5, "", 3.84, 83.44, 0.944}, 
 {"AUS", "Oceania", "Australia", "2021-02-24", 28947., 8., 5., 909., 0., 0., 
  1135.182, 0.314, 0.196, 35.647, 0., 0., 1.19, "", "", "", "", "", "", "", 
  "", 56776., 1.4190604*^7, 556.497, 2.227, 49757., 1.951, 0., 9951.4, 
  "tests performed", 6908., 6908., "", 4029., 987., 0.03, 0.03, "", 39., 
  53.24, 2.5499881*^7, 3.202, 37.9, 15.504, 10.129, 44648.71, 0.5, 107.791, 
  5.07, 13., 16.5, "", 3.84, 83.44, 0.944}, {"AUS", "Oceania", "Australia", 
  "2021-02-25", 28957., 10., 5.571, 909., 0., 0., 1135.574, 0.392, 0.218, 
  35.647, 0., 0., 1.24, "", "", "", "", "", "", "", "", 49940., 1.4240544*^7, 
  558.455, 1.958, 46440., 1.821, 0., 8336., "tests performed", 17500., 
  17500., "", 10592., 2500., 0.07, 0.07, "", 98., 53.24, 2.5499881*^7, 3.202, 
  37.9, 15.504, 10.129, 44648.71, 0.5, 107.791, 5.07, 13., 16.5, "", 3.84, 
  83.44, 0.944}, {"AUS", "Oceania", "Australia", "2021-02-26", 28965., 8., 
  6.429, 909., 0., 0., 1135.888, 0.314, 0.252, 35.647, 0., 0., 1.26, "", "", 
  "", "", "", "", "", "", "", "", "", "", 45039., 1.766, 0., 7005.6, 
  "tests performed", 25000., 25000., "", 7500., 3571., 0.1, 0.1, "", 140., 
  53.24, 2.5499881*^7, 3.202, 37.9, 15.504, 10.129, 44648.71, 0.5, 107.791, 
  5.07, 13., 16.5, "", 3.84, 83.44, 0.944}, {"AUS", "Oceania", "Australia", 
  "2021-02-27", 28970., 5., 6.286, 909., 0., 0., 1136.084, 0.196, 0.246, 
  35.647, 0., 0., 1.26, "", "", "", "", "", "", "", "", "", "", "", "", 
  43638., 1.711, 0., 6942.1, "tests performed", 30000., 30000., "", 5000., 
  4286., 0.12, 0.12, "", 168., 50.46, 2.5499881*^7, 3.202, 37.9, 15.504, 
  10.129, 44648.71, 0.5, 107.791, 5.07, 13., 16.5, "", 3.84, 83.44, 0.944}, 
 {"AUS", "Oceania", "Australia", "2021-02-28", 28978., 8., 6.857, 909., 0., 
  0., 1136.397, 0.314, 0.269, 35.647, 0., 0., 1.27, "", "", "", "", "", "", 
  "", "", "", 1.4349465*^7, 562.727, "", 42237., 1.656, 0., 6159.7, 
  "tests performed", 31894., 31894., "", 1894., 4556., 0.13, 0.13, "", 179., 
  50.46, 2.5499881*^7, 3.202, 37.9, 15.504, 10.129, 44648.71, 0.5, 107.791, 
  5.07, 13., 16.5, "", 3.84, 83.44, 0.944}, {"AUS", "Oceania", "Australia", 
  "2021-03-01", 28986., 8., 7., 909., 0., 0., 1136.711, 0.314, 0.275, 35.647, 
  0., 0., 1.29, "", "", "", "", "", "", "", "", 24226., 1.4373691*^7, 
  563.677, 0.95, 40483., 1.588, 0., 5783.3, "tests performed", 33702., 
  33702., "", 1808., 4812., 0.13, 0.13, "", 189., 50.46, 2.5499881*^7, 3.202, 
  37.9, 15.504, 10.129, 44648.71, 0.5, 107.791, 5.07, 13., 16.5, "", 3.84, 
  83.44, 0.944}, {"AUS", "Oceania", "Australia", "2021-03-02", 28996., 10., 
  8.143, 909., 0., 0., 1137.103, 0.392, 0.319, 35.647, 0., 0., 1.31, "", "", 
  "", "", "", "", "", "", 39974., 1.4413665*^7, 565.244, 1.568, 39977., 
  1.568, 0., 4909.4, "tests performed", 41907., 41907., "", 8205., 5575., 
  0.16, 0.16, "", 219., 50.46, 2.5499881*^7, 3.202, 37.9, 15.504, 10.129, 
  44648.71, 0.5, 107.791, 5.07, 13., 16.5, "", 3.84, 83.44, 0.944}, 
 {"AUS", "Oceania", "Australia", "2021-03-03", 29007., 11., 8.571, 909., 0., 
  0., 1137.535, 0.431, 0.336, 35.647, 0., 0., 1.31, "", "", "", "", "", "", 
  "", "", 52921., 1.4466586*^7, 567.32, 2.075, 39426., 1.546, 0., 4599.9, 
  "tests performed", 50840., 50840., "", 8933., 6276., 0.2, 0.2, "", 246., 
  50.46, 2.5499881*^7, 3.202, 37.9, 15.504, 10.129, 44648.71, 0.5, 107.791, 
  5.07, 13., 16.5, "", 3.84, 83.44, 0.944}, {"AUS", "Oceania", "Australia", 
  "2021-03-04", 29021., 14., 9.143, 909., 0., 0., 1138.084, 0.549, 0.359, 
  35.647, 0., 0., 1.31, "", "", "", "", "", "", "", "", 49049., 1.4515635*^7, 
  569.243, 1.923, 39299., 1.541, 0., 4298.3, "tests performed", 61008., 
  61008., "", 10168., 6215., 0.24, 0.24, "", 244., 50.46, 2.5499881*^7, 
  3.202, 37.9, 15.504, 10.129, 44648.71, 0.5, 107.791, 5.07, 13., 16.5, "", 
  3.84, 83.44, 0.944}, {"AUS", "Oceania", "Australia", "2021-03-05", 29029., 
  8., 9.143, 909., 0., 0., 1138.397, 0.314, 0.359, 35.647, 0., 0., 1.28, "", 
  "", "", "", "", "", "", "", "", "", "", "", 39709., 1.557, 0., 4343.1, 
  "tests performed", 71867., 71867., "", 10859., 6695., 0.28, 0.28, "", 263., 
  50.46, 2.5499881*^7, 3.202, 37.9, 15.504, 10.129, 44648.71, 0.5, 107.791, 
```
