## Supplementary material for "Modeling the waves of Covid-19": forecasting program for later stages: world-6-7.txt (part 3 of 37)

```
  5.07, 13., 16.5, "", 3.84, 83.44, 0.944}, {"AUS", "Oceania", "Australia", 
  "2021-03-06", 29034., 5., 9.143, 909., 0., 0., 1138.594, 0.196, 0.359, 
  35.647, 0., 0., 1.27, "", "", "", "", "", "", "", "", "", "", "", "", 
  40120., 1.573, 0., 4388.1, "tests performed", 76940., 76940., "", 5073., 
  6706., 0.3, 0.3, "", 263., 50.46, 2.5499881*^7, 3.202, 37.9, 15.504, 
  10.129, 44648.71, 0.5, 107.791, 5.07, 13., 16.5, "", 3.84, 83.44, 0.944}, 
 {"AUS", "Oceania", "Australia", "2021-03-07", 29046., 12., 9.714, 909., 0., 
  0., 1139.064, 0.471, 0.381, 35.647, 0., 0., 1.28, "", "", "", "", "", "", 
  "", "", "", "", "", "", 40530., 1.589, 0., 4172.3, "tests performed", 
  81345., 81345., "", 4405., 7064., 0.32, 0.32, "", 277., 50.46, 
  2.5499881*^7, 3.202, 37.9, 15.504, 10.129, 44648.71, 0.5, 107.791, 5.07, 
  13., 16.5, "", 3.84, 83.44, 0.944}, {"AUS", "Oceania", "Australia", 
  "2021-03-08", 29061., 15., 10.714, 909., 0., 0., 1139.652, 0.588, 0.42, 
  35.647, 0., 0., 1.28, "", "", "", "", "", "", "", "", "", "", "", "", 
  42666., 1.673, 0., 3982.3, "tests performed", 86369., 86369., "", 5024., 
  7524., 0.34, 0.34, "", 295., 50.46, 2.5499881*^7, 3.202, 37.9, 15.504, 
  10.129, 44648.71, 0.5, 107.791, 5.07, 13., 16.5, "", 3.84, 83.44, 0.944}, 
 {"AUS", "Oceania", "Australia", "2021-03-09", 29074., 13., 11.143, 909., 0., 
  0., 1140.162, 0.51, 0.437, 35.647, 0., 0., 1.25, "", "", "", "", "", "", 
  "", "", "", "", "", "", 42553., 1.669, 0., 3818.8, "tests performed", 
  94908., 94908., "", 8539., 7572., 0.37, 0.37, "", 297., 50.46, 
  2.5499881*^7, 3.202, 37.9, 15.504, 10.129, 44648.71, 0.5, 107.791, 5.07, 
  13., 16.5, "", 3.84, 83.44, 0.944}, {"AUS", "Oceania", "Australia", 
  "2021-03-10", 29090., 16., 11.857, 909., 0., 0., 1140.79, 0.627, 0.465, 
  35.647, 0., 0., 1.22, "", "", "", "", "", "", "", "", "", "", "", "", 
  40590., 1.592, 0., 3423.3, "tests performed", 106200., 106200., "", 11292., 
  7909., 0.42, 0.42, "", 310., 50.46, 2.5499881*^7, 3.202, 37.9, 15.504, 
  10.129, 44648.71, 0.5, 107.791, 5.07, 13., 16.5, "", 3.84, 83.44, 0.944}, 
 {"AUS", "Oceania", "Australia", "2021-03-11", 29102., 12., 11.571, 909., 0., 
  0., 1141.26, 0.471, 0.454, 35.647, 0., 0., 1.17, "", "", "", "", "", "", 
  "", "", "", 1.4789896*^7, 579.999, "", 39180., 1.536, 0., 3386.1, 
  "tests performed", 125000., 125000., "", 18800., 9142., 0.49, 0.49, "", 
  359., 50.46, 2.5499881*^7, 3.202, 37.9, 15.504, 10.129, 44648.71, 0.5, 
  107.791, 5.07, 13., 16.5, "", 3.84, 83.44, 0.944}, 
 {"AUS", "Oceania", "Australia", "2021-03-12", 29112., 10., 11.857, 909., 0., 
  0., 1141.652, 0.392, 0.465, 35.647, 0., 0., 1.13, "", "", "", "", "", "", 
  "", "", "", "", "", "", 38888., 1.525, 0., 3279.8, "tests performed", 
  135103., 135103., "", 10103., 9034., 0.53, 0.53, "", 354., 50.46, 
  2.5499881*^7, 3.202, 37.9, 15.504, 10.129, 44648.71, 0.5, 107.791, 5.07, 
  13., 16.5, "", 3.84, 83.44, 0.944}, {"AUS", "Oceania", "Australia", 
  "2021-03-13", 29117., 5., 11.857, 909., 0., 0., 1141.848, 0.196, 0.465, 
  35.647, 0., 0., 1.1, "", "", "", "", "", "", "", "", "", "", "", "", 
  38595., 1.514, 0., 3255., "tests performed", 159294., 159294., "", 24191., 
  11765., 0.62, 0.62, "", 461., 50.46, 2.5499881*^7, 3.202, 37.9, 15.504, 
  10.129, 44648.71, 0.5, 107.791, 5.07, 13., 16.5, "", 3.84, 83.44, 0.944}, 
 {"AUS", "Oceania", "Australia", "2021-03-14", 29130., 13., 12., 909., 0., 
  0., 1142.358, 0.51, 0.471, 35.647, 0., 0., 1.09, "", "", "", "", "", "", 
  "", "", "", 1.4901292*^7, 584.367, "", 38302., 1.502, 0., 3191.8, 
  "tests performed", 162551., 162551., "", 3257., 11601., 0.64, 0.64, "", 
  455., 50.46, 2.5499881*^7, 3.202, 37.9, 15.504, 10.129, 44648.71, 0.5, 
  107.791, 5.07, 13., 16.5, "", 3.84, 83.44, 0.944}, 
 {"AUS", "Oceania", "Australia", "2021-03-15", 29137., 7., 10.857, 909., 0., 
  0., 1142.633, 0.275, 0.426, 35.647, 0., 0., 1.07, "", "", "", "", "", "", 
  "", "", "", "", "", "", 38809., 1.522, 0., 3574.6, "tests performed", 
  164781., "", "", 2230., 11202., 0.65, "", "", 439., 44.91, 2.5499881*^7, 
  3.202, 37.9, 15.504, 10.129, 44648.71, 0.5, 107.791, 5.07, 13., 16.5, "", 
  3.84, 83.44, 0.944}, {"AUS", "Oceania", "Australia", "2021-03-16", 29154., 
  17., 11.429, 909., 0., 0., 1143.299, 0.667, 0.448, 35.647, 0., 0., 1.08, 
  "", "", "", "", "", "", "", "", "", "", "", "", 39316., 1.542, 0., 3440., 
  "tests performed", 182437., "", "", 17656., 12504., 0.72, "", "", 490., 
  44.91, 2.5499881*^7, 3.202, 37.9, 15.504, 10.129, 44648.71, 0.5, 107.791, 
  5.07, 13., 16.5, "", 3.84, 83.44, 0.944}, {"AUS", "Oceania", "Australia", 
  "2021-03-17", 29166., 12., 10.857, 909., 0., 0., 1143.77, 0.471, 0.426, 
  35.647, 0., 0., 1.06, "", "", "", "", "", "", "", "", "", "", "", "", 
  39823., 1.562, 0., 3668., "tests performed", 203557., "", "", 21120., 
  13908., 0.8, "", "", 545., 44.91, 2.5499881*^7, 3.202, 37.9, 15.504, 
  10.129, 44648.71, 0.5, 107.791, 5.07, 13., 16.5, "", 3.84, 83.44, 0.944}, 
 {"AUS", "Oceania", "Australia", "2021-03-18", 29183., 17., 11.571, 909., 0., 
  0., 1144.437, 0.667, 0.454, 35.647, 0., 0., 1.04, "", "", "", "", "", "", 
  "", "", "", 1.5072203*^7, 591.07, "", 40330., 1.582, 0., 3485.4, 
  "tests performed", 226057., "", "", 22500., 14437., 0.89, "", "", 566., 
  44.91, 2.5499881*^7, 3.202, 37.9, 15.504, 10.129, 44648.71, 0.5, 107.791, 
  5.07, 13., 16.5, "", 3.84, 83.44, 0.944}, {"AUS", "Oceania", "Australia", 
  "2021-03-19", 29192., 9., 11.429, 909., 0., 0., 1144.79, 0.353, 0.448, 
  35.647, 0., 0., 1., "", "", "", "", "", "", "", "", "", "", "", "", 40526., 
  1.589, 0., 3545.9, "tests performed", 240754., "", "", 14697., 15093., 
  0.94, "", "", 592., 44.91, 2.5499881*^7, 3.202, 37.9, 15.504, 10.129, 
  44648.71, 0.5, 107.791, 5.07, 13., 16.5, "", 3.84, 83.44, 0.944}, 
 {"AUS", "Oceania", "Australia", "2021-03-20", 29196., 4., 11.286, 909., 0., 
  0., 1144.947, 0.157, 0.443, 35.647, 0., 0., 0.97, "", "", "", "", "", "", 
  "", "", "", "", "", "", 40723., 1.597, 0., 3608.3, "tests performed", 
  253831., "", "", 13077., 13505., 1., "", "", 530., 44.91, 2.5499881*^7, 
  3.202, 37.9, 15.504, 10.129, 44648.71, 0.5, 107.791, 5.07, 13., 16.5, "", 
  3.84, 83.44, 0.944}, {"AUS", "Oceania", "Australia", "2021-03-21", 29206., 
  10., 10.857, 909., 0., 0., 1145.339, 0.392, 0.426, 35.647, 0., 0., 0.95, 
  "", "", "", "", "", "", "", "", "", 1.5187732*^7, 595.6, "", 40920., 1.605, 
  0., 3769., "tests performed", 257019., "", "", 3188., 13495., 1.01, "", "", 
  529., 44.91, 2.5499881*^7, 3.202, 37.9, 15.504, 10.129, 44648.71, 0.5, 
  107.791, 5.07, 13., 16.5, "", 3.84, 83.44, 0.944}, 
 {"AUS", "Oceania", "Australia", "2021-03-22", 29211., 5., 10.571, 909., 0., 
  0., 1145.535, 0.196, 0.415, 35.647, 0., 0., 0.95, "", "", "", "", "", "", 
  "", "", 30548., 1.521828*^7, 596.798, 1.198, 39180., 1.536, 0., 3706.4, 
  "tests performed", 282184., "", "", 25165., 16772., 1.11, "", "", 658., 
  44.91, 2.5499881*^7, 3.202, 37.9, 15.504, 10.129, 44648.71, 0.5, 107.791, 
  5.07, 13., 16.5, "", 3.84, 83.44, 0.944}, {"AUS", "Oceania", "Australia", 
  "2021-03-23", 29221., 10., 9.571, 909., 0., 0., 1145.927, 0.392, 0.375, 
  35.647, 0., 0., 0.97, "", "", "", "", "", "", "", "", "", "", "", "", 
  38597., 1.514, 0., 4032.7, "tests performed", 307525., "", "", 25341., 
  17870., 1.21, "", "", 701., 44.91, 2.5499881*^7, 3.202, 37.9, 15.504, 
  10.129, 44648.71, 0.5, 107.791, 5.07, 13., 16.5, "", 3.84, 83.44, 0.944}, 
 {"AUS", "Oceania", "Australia", "2021-03-24", 29230., 9., 9.143, 909., 0., 
  0., 1146.28, 0.353, 0.359, 35.647, 0., 0., 1., "", "", "", "", "", "", "", 
  "", "", 1.5295578*^7, 599.829, "", 38015., 1.491, 0., 4157.8, 
  "tests performed", 355254., "", "", 47729., 21671., 1.39, "", "", 850., 
  44.91, 2.5499881*^7, 3.202, 37.9, 15.504, 10.129, 44648.71, 0.5, 107.791, 
  5.07, 13., 16.5, "", 3.84, 83.44, 0.944}, {"AUS", "Oceania", "Australia", 
  "2021-03-25", 29239., 9., 8., 909., 0., 0., 1146.633, 0.353, 0.314, 35.647, 
  0., 0., 1.04, "", "", "", "", "", "", "", "", 39005., 1.5334583*^7, 
  601.359, 1.53, 37483., 1.47, 0., 4685.4, "tests performed", 408410., "", 
  "", 53156., 26050., 1.6, "", "", 1022., 44.91, 2.5499881*^7, 3.202, 37.9, 
  15.504, 10.129, 44648.71, 0.5, 107.791, 5.07, 13., 16.5, "", 3.84, 83.44, 
  0.944}, {"AUS", "Oceania", "Australia", "2021-03-26", 29252., 13., 8.571, 
  909., 0., 0., 1147.143, 0.51, 0.336, 35.647, 0., 0., 1.09, "", "", "", "", 
  "", "", "", "", "", "", "", "", 36928., 1.448, 0., 4308.5, 
  "tests performed", 460155., "", "", 51745., 31343., 1.8, "", "", 1229., 
  50.46, 2.5499881*^7, 3.202, 37.9, 15.504, 10.129, 44648.71, 0.5, 107.791, 
  5.07, 13., 16.5, "", 3.84, 83.44, 0.944}, {"AUS", "Oceania", "Australia", 
  "2021-03-27", 29259., 7., 9., 909., 0., 0., 1147.417, 0.275, 0.353, 35.647, 
  0., 0., 1.11, "", "", "", "", "", "", "", "", "", "", "", "", 36374., 
  1.426, 0., 4041.6, "tests performed", 506465., "", "", 46310., 36091., 
  1.99, "", "", 1415., 50.46, 2.5499881*^7, 3.202, 37.9, 15.504, 10.129, 
  44648.71, 0.5, 107.791, 5.07, 13., 16.5, "", 3.84, 83.44, 0.944}, 
 {"AUS", "Oceania", "Australia", "2021-03-28", 29276., 17., 10., 909., 0., 
  0., 1148.084, 0.667, 0.392, 35.647, 0., 0., 1.13, "", "", "", "", "", "", 
  "", "", "", 1.5438469*^7, 605.433, "", 35820., 1.405, 0., 3582., 
  "tests performed", 511520., "", "", 5055., 36357., 2.01, "", "", 1426., 
  50.46, 2.5499881*^7, 3.202, 37.9, 15.504, 10.129, 44648.71, 0.5, 107.791, 
  5.07, 13., 16.5, "", 3.84, 83.44, 0.944}, {"AUS", "Oceania", "Australia", 
  "2021-03-29", 29296., 20., 12.143, 909., 0., 0., 1148.868, 0.784, 0.476, 
  35.647, 0., 0., 1.13, "", "", "", "", "", "", "", "", 45086., 1.5483555*^7, 
  607.201, 1.768, 37896., 1.486, 0., 3120.8, "tests performed", 541761., "", 
  "", 30241., 37082., 2.12, "", "", 1454., 75.46, 2.5499881*^7, 3.202, 37.9, 
  15.504, 10.129, 44648.71, 0.5, 107.791, 5.07, 13., 16.5, "", 3.84, 83.44, 
  0.944}, {"AUS", "Oceania", "Australia", "2021-03-30", 29304., 8., 11.857, 
  909., 0., 0., 1149.182, 0.314, 0.465, 35.647, 0., 0., 1.08, "", "", "", "", 
  "", "", "", "", 44889., 1.5528444*^7, 608.961, 1.76, 38788., 1.521, 0., 
  3271.3, "tests performed", 597523., "", "", 55762., 41428., 2.34, "", "", 
  1625., 75.46, 2.5499881*^7, 3.202, 37.9, 15.504, 10.129, 44648.71, 0.5, 
  107.791, 5.07, 13., 16.5, "", 3.84, 83.44, 0.944}, 
 {"AUS", "Oceania", "Australia", "2021-03-31", 29322., 18., 13.143, 909., 0., 
  0., 1149.888, 0.706, 0.515, 35.647, 0., 0., 1.06, "", "", "", "", "", "", 
  "", "", 84776., 1.561322*^7, 612.286, 3.325, 45377., 1.779, 0., 3452.6, 
  "tests performed", 670349., "", "", 72826., 45014., 2.63, "", "", 1765., 
  75.46, 2.5499881*^7, 3.202, 37.9, 15.504, 10.129, 44648.71, 0.5, 107.791, 
  5.07, 13., 16.5, "", 3.84, 83.44, 0.944}, {"AUS", "Oceania", "Australia", 
  "2021-04-01", 29333., 11., 13.429, 909., 0., 0., 1150.319, 0.431, 0.527, 
  35.647, 0., 0., 1.02, "", "", "", "", "", "", "", "", 85666., 1.5698886*^7, 
  615.645, 3.359, 52043., 2.041, 0., 3875.4, "tests performed", 744328., "", 
  "", 73979., 47988., 2.92, "", "", 1882., 46.76, 2.5499881*^7, 3.202, 37.9, 
  15.504, 10.129, 44648.71, 0.5, 107.791, 5.07, 13., 16.5, "", 3.84, 83.44, 
  0.944}, {"AUS", "Oceania", "Australia", "2021-04-02", 29341., 8., 12.714, 
  909., 0., 0., 1150.633, 0.314, 0.499, 35.647, 0., 0., 0.99, "", "", "", "", 
  "", "", "", "", "", "", "", "", 54010., 2.118, 0., 4248.1, 
  "tests performed", 823611., "", "", 79283., 51922., 3.23, "", "", 2036., 
  46.76, 2.5499881*^7, 3.202, 37.9, 15.504, 10.129, 44648.71, 0.5, 107.791, 
  5.07, 13., 16.5, "", 3.84, 83.44, 0.944}, {"AUS", "Oceania", "Australia", 
  "2021-04-03", 29348., 7., 12.714, 909., 0., 0., 1150.907, 0.275, 0.499, 
  35.647, 0., 0., 0.96, "", "", "", "", "", "", "", "", "", "", "", "", 
  55977., 2.195, 0., 4402.8, "tests performed", 828416., "", "", 4805., 
  45993., 3.25, "", "", 1804., 46.76, 2.5499881*^7, 3.202, 37.9, 15.504, 
  10.129, 44648.71, 0.5, 107.791, 5.07, 13., 16.5, "", 3.84, 83.44, 0.944}, 
 {"AUS", "Oceania", "Australia", "2021-04-04", 29357., 9., 11.571, 909., 0., 
  0., 1151.26, 0.353, 0.454, 35.647, 0., 0., 0.95, "", "", "", "", "", "", 
  "", "", "", "", "", "", 57944., 2.272, 0., 5007.7, "tests performed", 
  843182., "", "", 14766., 47380., 3.31, "", "", 1858., 46.76, 2.5499881*^7, 
  3.202, 37.9, 15.504, 10.129, 44648.71, 0.5, 107.791, 5.07, 13., 16.5, "", 
  3.84, 83.44, 0.944}, {"AUS", "Oceania", "Australia", "2021-04-05", 29365., 
  8., 9.857, 909., 0., 0., 1151.574, 0.314, 0.387, 35.647, 0., 0., 0.95, "", 
  "", "", "", "", "", "", "", "", 1.5892476*^7, 623.237, "", 58417., 2.291, 
  0., 5926.4, "tests performed", 844309., "", "", 1127., 43221., 3.31, "", 
  "", 1695., 46.76, 2.5499881*^7, 3.202, 37.9, 15.504, 10.129, 44648.71, 0.5, 
  107.791, 5.07, 13., 16.5, "", 3.84, 83.44, 0.944}, 
 {"AUS", "Oceania", "Australia", "2021-04-06", 29379., 14., 10.714, 909., 0., 
  0., 1152.123, 0.549, 0.42, 35.647, 0., 0., 0.96, "", "", "", "", "", "", 
  "", "", 28581., 1.5921057*^7, 624.358, 1.121, 56088., 2.2, 0., 5235., 
  "tests performed", 854983., "", "", 10674., 36780., 3.35, "", "", 1442., 
  46.76, 2.5499881*^7, 3.202, 37.9, 15.504, 10.129, 44648.71, 0.5, 107.791, 
  5.07, 13., 16.5, "", 3.84, 83.44, 0.944}, {"AUS", "Oceania", "Australia", 
  "2021-04-07", 29385., 6., 9., 909., 0., 0., 1152.358, 0.235, 0.353, 35.647, 
  0., 0., 0.96, "", "", "", "", "", "", "", "", 32561., 1.5953618*^7, 
  625.635, 1.277, 48628., 1.907, 0., 5403.1, "tests performed", 920334., "", 
  "", 65351., 35712., 3.61, "", "", 1400., 46.76, 2.5499881*^7, 3.202, 37.9, 
  15.504, 10.129, 44648.71, 0.5, 107.791, 5.07, 13., 16.5, "", 3.84, 83.44, 
  0.944}, {"AUS", "Oceania", "Australia", "2021-04-08", 29390., 5., 8.143, 
  909., 0., 0., 1152.554, 0.196, 0.319, 35.647, 0., 0., 0.98, "", "", "", "", 
  "", "", "", "", 44549., 1.5998167*^7, 627.382, 1.747, 42754., 1.677, 0., 
  5250.4, "tests performed", 996145., "", "", 75811., 35974., 3.91, "", "", 
  1411., 46.76, 2.5499881*^7, 3.202, 37.9, 15.504, 10.129, 44648.71, 0.5, 
  107.791, 5.07, 13., 16.5, "", 3.84, 83.44, 0.944}, 
 {"AUS", "Oceania", "Australia", "2021-04-09", 29396., 6., 7.857, 909., 0., 
  0., 1152.79, 0.235, 0.308, 35.647, 0., 0., 1.04, "", "", "", "", "", "", 
  "", "", "", "", "", "", 41336., 1.621, 0., 5261., "tests performed", 
  1.077511*^6, "", "", 81366., 36271., 4.23, "", "", 1422., 46.76, 
  2.5499881*^7, 3.202, 37.9, 15.504, 10.129, 44648.71, 0.5, 107.791, 5.07, 
  13., 16.5, "", 3.84, 83.44, 0.944}, {"AUS", "Oceania", "Australia", 
  "2021-04-10", 29405., 9., 8.143, 909., 0., 0., 1153.143, 0.353, 0.319, 
  35.647, 0., 0., 1.12, "", "", "", "", "", "", "", "", "", "", "", "", 
  39917., 1.565, 0., 4902., "tests performed", 1.138866*^6, "", "", 61355., 
  44350., 4.47, "", "", 1739., 46.76, 2.5499881*^7, 3.202, 37.9, 15.504, 
  10.129, 44648.71, 0.5, 107.791, 5.07, 13., 16.5, "", 3.84, 83.44, 0.944}, 
 {"AUS", "Oceania", "Australia", "2021-04-11", 29419., 14., 8.857, 909., 0., 
  0., 1153.692, 0.549, 0.347, 35.647, 0., 0., 1.19, "", "", "", "", "", "", 
  "", "", "", 1.6113569*^7, 631.908, "", 38499., 1.51, 0., 4346.7, 
  "tests performed", 1.166568*^6, "", "", 27702., 46198., 4.57, "", "", 
  1812., 46.76, 2.5499881*^7, 3.202, 37.9, 15.504, 10.129, 44648.71, 0.5, 
  107.791, 5.07, 13., 16.5, "", 3.84, 83.44, 0.944}, 
 {"AUS", "Oceania", "Australia", "2021-04-12", 29429., 10., 9.143, 910., 1., 
  0.143, 1154.084, 0.392, 0.359, 35.686, 0.039, 0.006, 1.24, "", "", "", "", 
  "", "", "", "", 32317., 1.6145886*^7, 633.175, 1.267, 36201., 1.42, 0., 
  3959.4, "tests performed", 1.178302*^6, "", "", 11734., 47713., 4.62, "", 
  "", 1871., 46.76, 2.5499881*^7, 3.202, 37.9, 15.504, 10.129, 44648.71, 0.5, 
  107.791, 5.07, 13., 16.5, "", 3.84, 83.44, 0.944}, 
 {"AUS", "Oceania", "Australia", "2021-04-13", 29450., 21., 10.143, 910., 0., 
  0.143, 1154.907, 0.824, 0.398, 35.686, 0., 0.006, 1.29, "", "", "", "", "", 
  "", "", "", 28512., 1.6174398*^7, 634.293, 1.118, 36192., 1.419, 0., 
  3568.2, "tests performed", 1.234681*^6, "", "", 56379., 54243., 4.84, "", 
  "", 2127., 46.76, 2.5499881*^7, 3.202, 37.9, 15.504, 10.129, 44648.71, 0.5, 
  107.791, 5.07, 13., 16.5, "", 3.84, 83.44, 0.944}, 
 {"AUS", "Oceania", "Australia", "2021-04-14", 29469., 19., 12., 910., 0., 
  0.143, 1155.652, 0.745, 0.471, 35.686, 0., 0.006, 1.31, "", "", "", "", "", 
  "", "", "", 45793., 1.6220191*^7, 636.089, 1.796, 38082., 1.493, 0., 
  3173.5, "tests performed", 1.295672*^6, "", "", 60991., 53620., 5.08, "", 
  "", 2103., 46.76, 2.5499881*^7, 3.202, 37.9, 15.504, 10.129, 44648.71, 0.5, 
  107.791, 5.07, 13., 16.5, "", 3.84, 83.44, 0.944}, 
 {"AUS", "Oceania", "Australia", "2021-04-15", 29484., 15., 13.429, 910., 0., 
  0.143, 1156.241, 0.588, 0.527, 35.686, 0., 0.006, 1.31, "", "", "", "", "", 
  "", "", "", 44406., 1.6264597*^7, 637.83, 1.741, 38061., 1.493, 0., 2834.2, 
  "tests performed", 1.359665*^6, "", "", 63993., 51931., 5.33, "", "", 
  2037., 44.91, 2.5499881*^7, 3.202, 37.9, 15.504, 10.129, 44648.71, 0.5, 
  107.791, 5.07, 13., 16.5, "", 3.84, 83.44, 0.944}, 
 {"AUS", "Oceania", "Australia", "2021-04-16", 29499., 15., 14.714, 910., 0., 
  0.143, 1156.829, 0.588, 0.577, 35.686, 0., 0.006, 1.32, "", "", "", "", "", 
  "", "", "", "", "", "", "", 36988., 1.451, 0., 2513.8, "tests performed", 
  1.420577*^6, "", "", 60912., 49009., 5.57, "", "", 1922., 44.91, 
  2.5499881*^7, 3.202, 37.9, 15.504, 10.129, 44648.71, 0.5, 107.791, 5.07, 
  13., 16.5, "", 3.84, 83.44, 0.944}, {"AUS", "Oceania", "Australia", 
  "2021-04-17", 29519., 20., 16.286, 910., 0., 0.143, 1157.613, 0.784, 0.639, 
  35.686, 0., 0.006, 1.33, "", "", "", "", "", "", "", "", "", "", "", "", 
  35914., 1.408, 0., 2205.2, "tests performed", 1.474558*^6, "", "", 53981., 
  47956., 5.78, "", "", 1881., 44.91, 2.5499881*^7, 3.202, 37.9, 15.504, 
  10.129, 44648.71, 0.5, 107.791, 5.07, 13., 16.5, "", 3.84, 83.44, 0.944}, 
 {"AUS", "Oceania", "Australia", "2021-04-18", 29533., 14., 16.286, 910., 0., 
  0.143, 1158.162, 0.549, 0.639, 35.686, 0., 0.006, 1.31, "", "", "", "", "", 
  "", "", "", "", 1.6357455*^7, 641.472, "", 34841., 1.366, 0., 2139.3, 
  "tests performed", 1.496912*^6, "", "", 22354., 47192., 5.87, "", "", 
  1851., 44.91, 2.5499881*^7, 3.202, 37.9, 15.504, 10.129, 44648.71, 0.5, 
  107.791, 5.07, 13., 16.5, "", 3.84, 83.44, 0.944}, 
 {"AUS", "Oceania", "Australia", "2021-04-19", 29556., 23., 18.143, 910., 0., 
  0., 1159.064, 0.902, 0.711, 35.686, 0., 0., 1.31, "", "", "", "", "", "", 
  "", "", 28648., 1.6386103*^7, 642.595, 1.123, 34317., 1.346, 0.001, 1891.5, 
  "tests performed", 1.586556*^6, "", "", 89644., 58322., 6.22, "", "", 
  2287., 39.35, 2.5499881*^7, 3.202, 37.9, 15.504, 10.129, 44648.71, 0.5, 
  107.791, 5.07, 13., 16.5, "", 3.84, 83.44, 0.944}, 
 {"AUS", "Oceania", "Australia", "2021-04-20", 29576., 20., 18., 910., 0., 
  0., 1159.849, 0.784, 0.706, 35.686, 0., 0., 1.3, "", "", "", "", "", "", 
  "", "", 27878., 1.6413981*^7, 643.689, 1.093, 34226., 1.342, 0.001, 1901.4, 
  "tests performed", 1.653286*^6, "", "", 66730., 59801., 6.48, "", "", 
  2345., 39.35, 2.5499881*^7, 3.202, 37.9, 15.504, 10.129, 44648.71, 0.5, 
  107.791, 5.07, 13., 16.5, "", 3.84, 83.44, 0.944}, 
 {"AUS", "Oceania", "Australia", "2021-04-21", 29594., 18., 17.857, 910., 0., 
  0., 1160.554, 0.706, 0.7, 35.686, 0., 0., 1.3, "", "", "", "", "", "", "", 
  "", 37749., 1.645173*^7, 645.169, 1.48, 33077., 1.297, 0.001, 1852.3, 
  "tests performed", 1.718107*^6, "", "", 64821., 60348., 6.74, "", "", 
  2367., 39.35, 2.5499881*^7, 3.202, 37.9, 15.504, 10.129, 44648.71, 0.5, 
  107.791, 5.07, 13., 16.5, "", 3.84, 83.44, 0.944}, 
 {"AUS", "Oceania", "Australia", "2021-04-22", 29638., 44., 22., 910., 0., 
  0., 1162.28, 1.725, 0.863, 35.686, 0., 0., 1.32, "", "", "", "", "", "", 
  "", "", 37186., 1.6488916*^7, 646.627, 1.458, 32046., 1.257, 0.001, 1456.6, 
  "tests performed", 1.785338*^6, "", "", 67231., 60810., 7., "", "", 2385., 
  39.35, 2.5499881*^7, 3.202, 37.9, 15.504, 10.129, 44648.71, 0.5, 107.791, 
  5.07, 13., 16.5, "", 3.84, 83.44, 0.944}, {"AUS", "Oceania", "Australia", 
  "2021-04-23", 29653., 15., 22., 910., 0., 0., 1162.868, 0.588, 0.863, 
  35.686, 0., 0., 1.25, "", "", "", "", "", "", "", "", 33457., 1.6522373*^7, 
  647.939, 1.312, 32403., 1.271, 0.001, 1472.9, "tests performed", 
  1.855601*^6, "", "", 70263., 62146., 7.28, "", "", 2437., 39.35, 
  2.5499881*^7, 3.202, 37.9, 15.504, 10.129, 44648.71, 0.5, 107.791, 5.07, 
  13., 16.5, "", 3.84, 83.44, 0.944}, {"AUS", "Oceania", "Australia", 
  "2021-04-24", 29663., 10., 20.571, 910., 0., 0., 1163.26, 0.392, 0.807, 
  35.686, 0., 0., 1.2, "", "", "", "", "", "", "", "", "", "", "", "", 
  32401., 1.271, 0.001, 1575.1, "tests performed", 1.914047*^6, "", "", 
  58446., 62784., 7.51, "", "", 2462., 75.46, 2.5499881*^7, 3.202, 37.9, 
  15.504, 10.129, 44648.71, 0.5, 107.791, 5.07, 13., 16.5, "", 3.84, 83.44, 
  0.944}, {"AUS", "Oceania", "Australia", "2021-04-25", 29680., 17., 21., 
  910., 0., 0., 1163.927, 0.667, 0.824, 35.686, 0., 0., 1.19, "", "", "", "", 
  "", "", "", "", "", "", "", "", 32398., 1.271, 0.001, 1542.8, 
  "tests performed", 1.934077*^6, "", "", 20030., 62452., 7.58, "", "", 
  2449., 75.46, 2.5499881*^7, 3.202, 37.9, 15.504, 10.129, 44648.71, 0.5, 
  107.791, 5.07, 13., 16.5, "", 3.84, 83.44, 0.944}, 
 {"AUS", "Oceania", "Australia", "2021-04-26", 29717., 37., 23., 910., 0., 
  0., 1165.378, 1.451, 0.902, 35.686, 0., 0., 1.19, "", "", "", "", "", "", 
  "", "", "", 1.6615179*^7, 651.579, "", 32725., 1.283, 0.001, 1422.8, 
  "tests performed", 1.937485*^6, "", "", 3408., 50133., 7.6, "", "", 1966., 
  75.46, 2.5499881*^7, 3.202, 37.9, 15.504, 10.129, 44648.71, 0.5, 107.791, 
  5.07, 13., 16.5, "", 3.84, 83.44, 0.944}, {"AUS", "Oceania", "Australia", 
  "2021-04-27", 29750., 33., 24.857, 910., 0., 0., 1166.672, 1.294, 0.975, 
  35.686, 0., 0., 1.14, "", "", "", "", "", "", "", "", 71455., 1.6686634*^7, 
  654.381, 2.802, 38950., 1.527, 0.001, 1567., "tests performed", 
  1.969337*^6, "", "", 31852., 45150., 7.72, "", "", 1771., 54.17, 
  2.5499881*^7, 3.202, 37.9, 15.504, 10.129, 44648.71, 0.5, 107.791, 5.07, 
  13., 16.5, "", 3.84, 83.44, 0.944}, {"AUS", "Oceania", "Australia", 
  "2021-04-28", 29773., 23., 25.571, 910., 0., 0., 1167.574, 0.902, 1.003, 
  35.686, 0., 0., 1.07, "", "", "", "", "", "", "", "", 59461., 1.6746095*^7, 
  656.713, 2.332, 42052., 1.649, 0.001, 1644.5, "tests performed", 
  2.029544*^6, "", "", 60207., 44491., 7.96, "", "", 1745., 54.17, 
  2.5499881*^7, 3.202, 37.9, 15.504, 10.129, 44648.71, 0.5, 107.791, 5.07, 
  13., 16.5, "", 3.84, 83.44, 0.944}, {"AUS", "Oceania", "Australia", 
  "2021-04-29", 29798., 25., 22.857, 910., 0., 0., 1168.554, 0.98, 0.896, 
  35.686, 0., 0., 1.01, "", "", "", "", "", "", "", "", 50422., 1.6796517*^7, 
  658.69, 1.977, 43943., 1.723, 0.001, 1922.5, "tests performed", 
  2.112285*^6, "", "", 82741., 46707., 8.28, "", "", 1832., 54.17, 
  2.5499881*^7, 3.202, 37.9, 15.504, 10.129, 44648.71, 0.5, 107.791, 5.07, 
  13., 16.5, "", 3.84, 83.44, 0.944}, {"AUS", "Oceania", "Australia", 
  "2021-04-30", 29811., 13., 22.571, 910., 0., 0., 1169.064, 0.51, 0.885, 
  35.686, 0., 0., 0.95, "", "", "", "", "", "", "", "", "", "", "", "", 
  44432., 1.742, 0.001, 1968.5, "tests performed", 2.179544*^6, "", "", 
  67259., 46278., 8.55, "", "", 1815., 54.17, 2.5499881*^7, 3.202, 37.9, 
  15.504, 10.129, 44648.71, 0.5, 107.791, 5.07, 13., 16.5, "", 3.84, 83.44, 
  0.944}, {"AUS", "Oceania", "Australia", "2021-05-01", 29824., 13., 23., 
  910., 0., 0., 1169.574, 0.51, 0.902, 35.686, 0., 0., 0.89, "", "", "", "", 
  "", "", "", "", "", "", "", "", 45281., 1.776, 0.001, 1968.7, 
  "tests performed", 2.234844*^6, "", "", 55300., 45828., 8.76, "", "", 
  1797., 44.91, 2.5499881*^7, 3.202, 37.9, 15.504, 10.129, 44648.71, 0.5, 
  107.791, 5.07, 13., 16.5, "", 3.84, 83.44, 0.944}, 
 {"AUS", "Oceania", "Australia", "2021-05-02", 29838., 14., 22.571, 910., 0., 
  0., 1170.123, 0.549, 0.885, 35.686, 0., 0., 0.85, "", "", "", "", "", "", 
  "", "", "", 1.6907151*^7, 663.029, "", 46130., 1.809, 0., 2043.8, 
  "tests performed", 2.254074*^6, "", "", 19230., 45714., 8.84, "", "", 
  1793., 48.61, 2.5499881*^7, 3.202, 37.9, 15.504, 10.129, 44648.71, 0.5, 
  107.791, 5.07, 13., 16.5, "", 3.84, 83.44, 0.944}, 
 {"AUS", "Oceania", "Australia", "2021-05-03", 29850., 12., 19., 910., 0., 
  0., 1170.594, 0.471, 0.745, 35.686, 0., 0., 0.81, "", "", "", "", "", "", 
  "", "", 39065., 1.6946216*^7, 664.561, 1.532, 47291., 1.855, 0., 2489., 
  "tests performed", 2.260615*^6, "", "", 6541., 46161., 8.87, "", "", 1810., 
  48.61, 2.5499881*^7, 3.202, 37.9, 15.504, 10.129, 44648.71, 0.5, 107.791, 
  5.07, 13., 16.5, "", 3.84, 83.44, 0.944}, {"AUS", "Oceania", "Australia", 
  "2021-05-04", 29865., 15., 16.429, 910., 0., 0., 1171.182, 0.588, 0.644, 
  35.686, 0., 0., 0.79, "", "", "", "", "", "", "", "", 30733., 1.6976949*^7, 
  665.766, 1.205, 41474., 1.626, 0., 2524.4, "tests performed", 2.316969*^6, 
  "", "", 56354., 49662., 9.09, "", "", 1948., 48.61, 2.5499881*^7, 3.202, 
  37.9, 15.504, 10.129, 44648.71, 0.5, 107.791, 5.07, 13., 16.5, "", 3.84, 
  83.44, 0.944}, {"AUS", "Oceania", "Australia", "2021-05-05", 29884., 19., 
  15.857, 910., 0., 0., 1171.927, 0.745, 0.622, 35.686, 0., 0., 0.79, "", "", 
  "", "", "", "", "", "", 53237., 1.7030186*^7, 667.854, 2.088, 40584., 
  1.592, 0., 2559.4, "tests performed", 2.396314*^6, "", "", 79345., 52396., 
  9.4, "", "", 2055., 48.61, 2.5499881*^7, 3.202, 37.9, 15.504, 10.129, 
  44648.71, 0.5, 107.791, 5.07, 13., 16.5, "", 3.84, 83.44, 0.944}, 
 {"AUS", "Oceania", "Australia", "2021-05-06", 29893., 9., 13.571, 910., 0., 
  0., 1172.28, 0.353, 0.532, 35.686, 0., 0., 0.77, "", "", "", "", "", "", 
  "", "", 50635., 1.7080821*^7, 669.839, 1.986, 40615., 1.593, 0., 2992.8, 
  "tests performed", 2.473529*^6, "", "", 77215., 51606., 9.7, "", "", 2024., 
  48.61, 2.5499881*^7, 3.202, 37.9, 15.504, 10.129, 44648.71, 0.5, 107.791, 
  5.07, 13., 16.5, "", 3.84, 83.44, 0.944}, {"AUS", "Oceania", "Australia", 
  "2021-05-07", 29906., 13., 13.571, 910., 0., 0., 1172.79, 0.51, 0.532, 
  35.686, 0., 0., 0.76, "", "", "", "", "", "", "", "", "", "", "", "", 
  42027., 1.648, 0., 3096.8, "tests performed", 2.554531*^6, "", "", 81002., 
  53570., 10.02, "", "", 2101., 48.61, 2.5499881*^7, 3.202, 37.9, 15.504, 
  10.129, 44648.71, 0.5, 107.791, 5.07, 13., 16.5, "", 3.84, 83.44, 0.944}, 
 {"AUS", "Oceania", "Australia", "2021-05-08", 29922., 16., 14., 910., 0., 
  0., 1173.417, 0.627, 0.549, 35.686, 0., 0., 0.74, "", "", "", "", "", "", 
  "", "", "", "", "", "", 43439., 1.703, 0., 3102.8, "tests performed", 
  2.627725*^6, "", "", 73194., 56126., 10.3, "", "", 2201., 44.91, 
  2.5499881*^7, 3.202, 37.9, 15.504, 10.129, 44648.71, 0.5, 107.791, 5.07, 
  13., 16.5, "", 3.84, 83.44, 0.944}, {"AUS", "Oceania", "Australia", 
  "2021-05-09", 29931., 9., 13.286, 910., 0., 0., 1173.77, 0.353, 0.521, 
  35.686, 0., 0., 0.7, "", "", "", "", "", "", "", "", "", 1.7221109*^7, 
  675.341, "", 44851., 1.759, 0., 3375.8, "tests performed", 2.654338*^6, "", 
  "", 26613., 57181., 10.41, "", "", 2242., 44.91, 2.5499881*^7, 3.202, 37.9, 
  15.504, 10.129, 44648.71, 0.5, 107.791, 5.07, 13., 16.5, "", 3.84, 83.44, 
  0.944}, {"AUS", "Oceania", "Australia", "2021-05-10", 29938., 7., 12.571, 
  910., 0., 0., 1174.045, 0.275, 0.493, 35.686, 0., 0., 0.66, "", "", "", "", 
  "", "", "", "", 38739., 1.7259848*^7, 676.86, 1.519, 44805., 1.757, 0., 
  3564.2, "tests performed", 2.663221*^6, "", "", 8883., 57515., 10.44, "", 
  "", 2256., 44.91, 2.5499881*^7, 3.202, 37.9, 15.504, 10.129, 44648.71, 0.5, 
  107.791, 5.07, 13., 16.5, "", 3.84, 83.44, 0.944}, 
 {"AUS", "Oceania", "Australia", "2021-05-11", 29946., 8., 11.571, 910., 0., 
  0., 1174.358, 0.314, 0.454, 35.686, 0., 0., 0.65, "", "", "", "", "", "", 
  "", "", 35191., 1.7295039*^7, 678.24, 1.38, 45441., 1.782, 0., 3927.1, 
  "tests performed", 2.736107*^6, "", "", 72886., 59877., 10.73, "", "", 
  2348., 39.35, 2.5499881*^7, 3.202, 37.9, 15.504, 10.129, 44648.71, 0.5, 
  107.791, 5.07, 13., 16.5, "", 3.84, 83.44, 0.944}, 
 {"AUS", "Oceania", "Australia", "2021-05-12", 29955., 9., 10.143, 910., 0., 
  0., 1174.711, 0.353, 0.398, 35.686, 0., 0., 0.65, "", "", "", "", "", "", 
  "", "", 61475., 1.7356514*^7, 680.651, 2.411, 46618., 1.828, 0., 4596.1, 
  "tests performed", 2.812486*^6, "", "", 76379., 59453., 11.03, "", "", 
  2332., 39.35, 2.5499881*^7, 3.202, 37.9, 15.504, 10.129, 44648.71, 0.5, 
  107.791, 5.07, 13., 16.5, "", 3.84, 83.44, 0.944}, 
 {"AUS", "Oceania", "Australia", "2021-05-13", 29957., 2., 9.143, 910., 0., 
  0., 1174.79, 0.078, 0.359, 35.686, 0., 0., 0.65, "", "", "", "", "", "", 
  "", "", 55232., 1.7411746*^7, 682.817, 2.166, 47275., 1.854, 0., 5170.6, 
  "tests performed", 2.89477*^6, "", "", 82284., 60177., 11.35, "", "", 
  2360., 39.35, 2.5499881*^7, 3.202, 37.9, 15.504, 10.129, 44648.71, 0.5, 
  107.791, 5.07, 13., 16.5, "", 3.84, 83.44, 0.944}, 
 {"AUS", "Oceania", "Australia", "2021-05-14", 29964., 7., 8.286, 910., 0., 
  0., 1175.064, 0.275, 0.325, 35.686, 0., 0., 0.68, "", "", "", "", "", "", 
  "", "", "", "", "", "", 46815., 1.836, 0., 5649.9, "tests performed", 
  2.978265*^6, "", "", 83495., 60533., 11.68, "", "", 2374., 39.35, 
  2.5499881*^7, 3.202, 37.9, 15.504, 10.129, 44648.71, 0.5, 107.791, 5.07, 
  13., 16.5, "", 3.84, 83.44, 0.944}, {"AUS", "Oceania", "Australia", 
  "2021-05-15", 29975., 11., 7.571, 910., 0., 0., 1175.496, 0.431, 0.297, 
  35.686, 0., 0., 0.7, "", "", "", "", "", "", "", "", "", "", "", "", 
  46355., 1.818, 0., 6122.7, "tests performed", 3.056797*^6, "", "", 78532., 
  61296., 11.99, "", "", 2404., 39.35, 2.5499881*^7, 3.202, 37.9, 15.504, 
  10.129, 44648.71, 0.5, 107.791, 5.07, 13., 16.5, "", 3.84, 83.44, 0.944}, 
 {"AUS", "Oceania", "Australia", "2021-05-16", 29978., 3., 6.714, 910., 0., 
  0., 1175.613, 0.118, 0.263, 35.686, 0., 0., 0.69, "", "", "", "", "", "", 
  "", "", "", 1.7542376*^7, 687.94, "", 45895., 1.8, 0., 6835.7, 
  "tests performed", 3.089184*^6, "", "", 32387., 62121., 12.11, "", "", 
  2436., 39.35, 2.5499881*^7, 3.202, 37.9, 15.504, 10.129, 44648.71, 0.5, 
  107.791, 5.07, 13., 16.5, "", 3.84, 83.44, 0.944}, 
 {"AUS", "Oceania", "Australia", "2021-05-17", 29983., 5., 6.429, 910., 0., 
  0., 1175.809, 0.196, 0.252, 35.686, 0., 0., 0.71, "", "", "", "", "", "", 
  "", "", 38665., 1.7581041*^7, 689.456, 1.516, 45885., 1.799, 0., 7137.2, 
  "tests performed", 3.100137*^6, "", "", 10953., 62417., 12.16, "", "", 
  2448., 36.57, 2.5499881*^7, 3.202, 37.9, 15.504, 10.129, 44648.71, 0.5, 
  107.791, 5.07, 13., 16.5, "", 3.84, 83.44, 0.944}, 
 {"AUS", "Oceania", "Australia", "2021-05-18", 29992., 9., 6.571, 910., 0., 
  0., 1176.162, 0.353, 0.258, 35.686, 0., 0., 0.74, "", "", "", "", "", "", 
  "", "", "", "", "", "", 47855., 1.877, 0., 7282.8, "tests performed", 
  3.183324*^6, "", "", 83187., 63888., 12.48, "", "", 2505., 36.57, 
  2.5499881*^7, 3.202, 37.9, 15.504, 10.129, 44648.71, 0.5, 107.791, 5.07, 
  13., 16.5, "", 3.84, 83.44, 0.944}, {"AUS", "Oceania", "Australia", 
  "2021-05-19", 29995., 3., 5.714, 910., 0., 0., 1176.28, 0.118, 0.224, 
  35.686, 0., 0., 0.77, "", "", "", "", "", "", "", "", "", 1.7679009*^7, 
  693.298, "", 46071., 1.807, 0., 8062.8, "tests performed", 3.278854*^6, "", 
  "", 95530., 66624., 12.86, "", "", 2613., 36.57, 2.5499881*^7, 3.202, 37.9, 
  15.504, 10.129, 44648.71, 0.5, 107.791, 5.07, 13., 16.5, "", 3.84, 83.44, 
  0.944}, {"AUS", "Oceania", "Australia", "2021-05-20", 29999., 4., 6., 910., 
  0., 0., 1176.437, 0.157, 0.235, 35.686, 0., 0., 0.84, "", "", "", "", "", 
  "", "", "", 55245., 1.7734254*^7, 695.464, 2.166, 46073., 1.807, 0., 
  7678.8, "tests performed", 3.371728*^6, "", "", 92874., 68137., 13.22, "", 
  "", 2672., 36.57, 2.5499881*^7, 3.202, 37.9, 15.504, 10.129, 44648.71, 0.5, 
  107.791, 5.07, 13., 16.5, "", 3.84, 83.44, 0.944}, 
 {"AUS", "Oceania", "Australia", "2021-05-21", 30003., 4., 5.571, 910., 0., 
  0., 1176.594, 0.157, 0.218, 35.686, 0., 0., 0.91, "", "", "", "", "", "", 
  "", "", "", "", "", "", 45703., 1.792, 0., 8203.7, "tests performed", 
  3.472874*^6, "", "", 101146., 70658., 13.62, "", "", 2771., 36.57, 
  2.5499881*^7, 3.202, 37.9, 15.504, 10.129, 44648.71, 0.5, 107.791, 5.07, 
  13., 16.5, "", 3.84, 83.44, 0.944}, {"AUS", "Oceania", "Australia", 
  "2021-05-22", 30007., 4., 4.571, 910., 0., 0., 1176.751, 0.157, 0.179, 
  35.686, 0., 0., 1., "", "", "", "", "", "", "", "", "", "", "", "", 45333., 
  1.778, 0., 9917.5, "tests performed", 3.562495*^6, "", "", 89621., 72243., 
  13.97, "", "", 2833., 36.57, 2.5499881*^7, 3.202, 37.9, 15.504, 10.129, 
  44648.71, 0.5, 107.791, 5.07, 13., 16.5, "", 3.84, 83.44, 0.944}, 
 {"AUS", "Oceania", "Australia", "2021-05-23", 30019., 12., 5.857, 910., 0., 
  0., 1177.221, 0.471, 0.23, 35.686, 0., 0., 1.11, "", "", "", "", "", "", 
  "", "", "", 1.785712*^7, 700.282, "", 44963., 1.763, 0., 7676.8, 
  "tests performed", 3.599964*^6, "", "", 37469., 72969., 14.12, "", "", 
  2862., 36.57, 2.5499881*^7, 3.202, 37.9, 15.504, 10.129, 44648.71, 0.5, 
  107.791, 5.07, 13., 16.5, "", 3.84, 83.44, 0.944}, 
 {"AUS", "Oceania", "Australia", "2021-05-24", 30029., 10., 6.571, 910., 0., 
  0., 1177.613, 0.392, 0.258, 35.686, 0., 0., 1.18, "", "", "", "", "", "", 
  "", "", 33970., 1.789109*^7, 701.615, 1.332, 44293., 1.737, 0., 6740.7, 
  "tests performed", 3.613053*^6, 3.19676*^6, 416293., 13089., 73274., 14.17, 
  12.54, 1.63, 2874., 36.57, 2.5499881*^7, 3.202, 37.9, 15.504, 10.129, 
  44648.71, 0.5, 107.791, 5.07, 13., 16.5, "", 3.84, 83.44, 0.944}, 
 {"AUS", "Oceania", "Australia", "2021-05-25", 30046., 17., 7.714, 910., 0., 
  0., 1178.28, 0.667, 0.303, 35.686, 0., 0., 1.24, "", "", "", "", "", "", 
  "", "", 35564., 1.7926654*^7, 703.009, 1.395, 42376., 1.662, 0., 5493.4, 
  "tests performed", 3.690622*^6, 3.271385*^6, 419237., 77569., 72471., 
  14.47, 12.83, 1.64, 2842., 44.91, 2.5499881*^7, 3.202, 37.9, 15.504, 
  10.129, 44648.71, 0.5, 107.791, 5.07, 13., 16.5, "", 3.84, 83.44, 0.944}, 
 {"AUS", "Oceania", "Australia", "2021-05-26", 30063., 17., 9.714, 910., 0., 
  0., 1178.947, 0.667, 0.381, 35.686, 0., 0., 1.24, "", "", "", "", "", "", 
  "", "", 61494., 1.7988148*^7, 705.421, 2.412, 44163., 1.732, 0., 4546.3, 
  "tests performed", 3.79528*^6, 3.322398*^6, 472882., 104658., 73775., 
  14.88, 13.03, 1.85, 2893., 47.69, 2.5499881*^7, 3.202, 37.9, 15.504, 
  10.129, 44648.71, 0.5, 107.791, 5.07, 13., 16.5, "", 3.84, 83.44, 0.944}, 
 {"AUS", "Oceania", "Australia", "2021-05-27", 30074., 11., 10.714, 910., 0., 
  0., 1179.378, 0.431, 0.42, 35.686, 0., 0., 1.22, "", "", "", "", "", "", 
  "", "", 81048., 1.8069196*^7, 708.599, 3.178, 47849., 1.876, 0., 4466., 
  "tests performed", 3.906668*^6, 3.424987*^6, 481681., 111388., 76420., 
  15.32, 13.43, 1.89, 2997., 47.69, 2.5499881*^7, 3.202, 37.9, 15.504, 
  10.129, 44648.71, 0.5, 107.791, 5.07, 13., 16.5, "", 3.84, 83.44, 0.944}, 
 {"AUS", "Oceania", "Australia", "2021-05-28", 30083., 9., 11.429, 910., 0., 
  0., 1179.731, 0.353, 0.448, 35.686, 0., 0., 1.19, "", "", "", "", "", "", 
  "", "", 95647., 1.8164843*^7, 712.35, 3.751, 55662., 2.183, 0., 4870.2, 
  "tests performed", 4.031539*^6, 3.54022*^6, 491319., 124871., 79809., 
  15.81, 13.88, 1.93, 3130., 78.24, 2.5499881*^7, 3.202, 37.9, 15.504, 
  10.129, 44648.71, 0.5, 107.791, 5.07, 13., 16.5, "", 3.84, 83.44, 0.944}, 
 {"AUS", "Oceania", "Australia", "2021-05-29", 30096., 13., 12.714, 910., 0., 
  0., 1180.241, 0.51, 0.499, 35.686, 0., 0., 1.16, "", "", "", "", "", "", 
  "", "", "", "", "", "", 60947., 2.39, 0., 4793.7, "tests performed", 
  4.153149*^6, 3.657125*^6, 496024., 121610., 84379., 16.29, 14.34, 1.95, 
  3309., 78.24, 2.5499881*^7, 3.202, 37.9, 15.504, 10.129, 44648.71, 0.5, 
  107.791, 5.07, 13., 16.5, "", 3.84, 83.44, 0.944}, 
 {"AUS", "Oceania", "Australia", "2021-05-30", 30105., 9., 12.286, 910., 0., 
  0., 1180.594, 0.353, 0.482, 35.686, 0., 0., 1.14, "", "", "", "", "", "", 
  "", "", "", "", "", "", 66232., 2.597, 0., 5390.9, "tests performed", 
  4.212899*^6, 3.715078*^6, 497821., 59750., 87562., 16.52, 14.57, 1.95, 
  3434., 78.24, 2.5499881*^7, 3.202, 37.9, 15.504, 10.129, 44648.71, 0.5, 
  107.791, 5.07, 13., 16.5, "", 3.84, 83.44, 0.944}, 
 {"AUS", "Oceania", "Australia", "2021-05-31", 30118., 13., 12.714, 910., 0., 
  0., 1181.104, 0.51, 0.499, 35.686, 0., 0., 1.13, "", "", "", "", "", "", 
  "", "", "", 1.8398692*^7, 721.521, "", 72515., 2.844, 0., 5703.6, 
  "tests performed", 4.2436*^6, 3.744363*^6, 499237., 30701., 90078., 16.64, 
  14.68, 1.96, 3532., 78.24, 2.5499881*^7, 3.202, 37.9, 15.504, 10.129, 
  44648.71, 0.5, 107.791, 5.07, 13., 16.5, "", 3.84, 83.44, 0.944}, 
 {"AUS", "Oceania", "Australia", "2021-06-01", 30124., 6., 11.143, 910., 0., 
  0., 1181.339, 0.235, 0.437, 35.686, 0., 0., 1.12, "", "", "", "", "", "", 
  "", "", 65263., 1.8463955*^7, 724.08, 2.559, 76757., 3.01, 0., 6888.4, 
  "tests performed", 4.362739*^6, 3.859771*^6, 502968., 119139., 96017., 
  17.11, 15.14, 1.97, 3765., 78.24, 2.5499881*^7, 3.202, 37.9, 15.504, 
  10.129, 44648.71, 0.5, 107.791, 5.07, 13., 16.5, "", 3.84, 83.44, 0.944}, 
 {"AUS", "Oceania", "Australia", "2021-06-02", 30137., 13., 10.571, 910., 0., 
  0., 1181.849, 0.51, 0.415, 35.686, 0., 0., 1.15, "", "", "", "", "", "", 
  "", "", 87280., 1.8551235*^7, 727.503, 3.423, 80441., 3.155, 0., 7609.6, 
  "tests performed", 4.501444*^6, 3.960813*^6, 540631., 138705., 100881., 
  17.65, 15.53, 2.12, 3956., 78.24, 2.5499881*^7, 3.202, 37.9, 15.504, 
  10.129, 44648.71, 0.5, 107.791, 5.07, 13., 16.5, "", 3.84, 83.44, 0.944}, 
 {"AUS", "Oceania", "Australia", "2021-06-03", 30141., 4., 9.571, 910., 0., 
  0., 1182.006, 0.157, 0.375, 35.686, 0., 0., 1.18, "", "", "", "", "", "", 
  "", "", 92378., 1.8643613*^7, 731.125, 3.623, 82060., 3.218, 0., 8573.8, 
  "tests performed", 4.642703*^6, 4.093811*^6, 548892., 141259., 105148., 
  18.21, 16.05, 2.15, 4123., 78.24, 2.5499881*^7, 3.202, 37.9, 15.504, 
  10.129, 44648.71, 0.5, 107.791, 5.07, 13., 16.5, "", 3.84, 83.44, 0.944}, 
 {"AUS", "Oceania", "Australia", "2021-06-04", 30157., 16., 10.571, 910., 0., 
  0., 1182.633, 0.627, 0.415, 35.686, 0., 0., 1.25, "", "", "", "", "", "", 
  "", "", "", "", "", "", 79351., 3.112, 0., 7506.5, "tests performed", 
  4.786362*^6, 4.228887*^6, 557475., 143659., 107832., 18.77, 16.58, 2.19, 
  4229., 74.54, 2.5499881*^7, 3.202, 37.9, 15.504, 10.129, 44648.71, 0.5, 
  107.791, 5.07, 13., 16.5, "", 3.84, 83.44, 0.944}, 
 {"AUS", "Oceania", "Australia", "2021-06-05", 30173., 16., 11., 910., 0., 
  0., 1183.26, 0.627, 0.431, 35.686, 0., 0., 1.28, "", "", "", "", "", "", 
  "", "", "", "", "", "", 79170., 3.105, 0., 7197.3, "tests performed", 
  4.927607*^6, 4.362791*^6, 564816., 141245., 110637., 19.32, 17.11, 2.21, 
  4339., "", 2.5499881*^7, 3.202, 37.9, 15.504, 10.129, 44648.71, 0.5, 
  107.791, 5.07, 13., 16.5, "", 3.84, 83.44, 0.944}, 
 {"AUS", "Oceania", "Australia", "2021-06-06", 30191., 18., 12.286, 910., 0., 
  0., 1183.966, 0.706, 0.482, 35.686, 0., 0., 1.3, "", "", "", "", "", "", 
  "", "", "", 1.887367*^7, 740.147, "", 78990., 3.098, 0., 6429.3, 
  "tests performed", 5.016352*^6, 4.447862*^6, 568490., 88745., 114779., 
  19.67, 17.44, 2.23, 4501., "", 2.5499881*^7, 3.202, 37.9, 15.504, 10.129, 
  44648.71, 0.5, 107.791, 5.07, 13., 16.5, "", 3.84, 83.44, 0.944}, 
 {"AUS", "Oceania", "Australia", "2021-06-07", 30205., 14., 12.429, 910., 0., 
  0., 1184.515, 0.549, 0.487, 35.686, 0., 0., "", "", "", "", "", "", "", "", 
  "", 88142., 1.8961812*^7, 743.604, 3.457, 80446., 3.155, 0., 6472.4, 
  "tests performed", 5.076413*^6, 4.504818*^6, 571595., 60061., 118973., 
  19.91, 17.67, 2.24, 4666., "", 2.5499881*^7, 3.202, 37.9, 15.504, 10.129, 
  44648.71, 0.5, 107.791, 5.07, 13., 16.5, "", 3.84, 83.44, 0.944}, 
 {"AUT", "Europe", "Austria", "2020-02-25", 2., 2., "", "", "", "", 0.222, 
  0.222, "", "", "", "", "", "", "", "", "", "", "", "", "", "", "", "", "", 
  "", "", "", "", "", "", "", "", "", "", "", "", "", "", 11.11, 9.0064*^6, 
  106.749, 44.4, 19.202, 13.748, 45436.686, 0.7, 145.183, 6.35, 28.4, 30.9, 
  "", 7.37, 81.54, 0.922}, {"AUT", "Europe", "Austria", "2020-02-26", 2., 0., 
  "", "", "", "", 0.222, 0., "", "", "", "", "", "", "", "", "", "", "", "", 
  "", "", "", "", "", "", "", "", "", "", "", "", "", "", "", "", "", "", "", 
  11.11, 9.0064*^6, 106.749, 44.4, 19.202, 13.748, 45436.686, 0.7, 145.183, 
  6.35, 28.4, 30.9, "", 7.37, 81.54, 0.922}, {"AUT", "Europe", "Austria", 
  "2020-02-27", 3., 1., "", "", "", "", 0.333, 0.111, "", "", "", "", "", "", 
  "", "", "", "", "", "", "", "", "", "", "", "", "", "", "", "", "", "", "", 
  "", "", "", "", "", "", 11.11, 9.0064*^6, 106.749, 44.4, 19.202, 13.748, 
  45436.686, 0.7, 145.183, 6.35, 28.4, 30.9, "", 7.37, 81.54, 0.922}, 
 {"AUT", "Europe", "Austria", "2020-02-28", 3., 0., "", "", "", "", 0.333, 
  0., "", "", "", "", "", "", "", "", "", "", "", "", "", "", "", "", "", "", 
  "", "", "", "", "", "", "", "", "", "", "", "", "", 11.11, 9.0064*^6, 
  106.749, 44.4, 19.202, 13.748, 45436.686, 0.7, 145.183, 6.35, 28.4, 30.9, 
  "", 7.37, 81.54, 0.922}, {"AUT", "Europe", "Austria", "2020-02-29", 9., 6., 
  "", "", "", "", 0.999, 0.666, "", "", "", "", "", "", "", "", "", "", "", 
  "", "", "", "", "", "", "", "", "", "", "", "", "", "", "", "", "", "", "", 
  "", 11.11, 9.0064*^6, 106.749, 44.4, 19.202, 13.748, 45436.686, 0.7, 
  145.183, 6.35, 28.4, 30.9, "", 7.37, 81.54, 0.922}, 
 {"AUT", "Europe", "Austria", "2020-03-01", 14., 5., 2., "", "", 0., 1.554, 
  0.555, 0.222, "", "", 0., "", "", "", "", "", "", "", "", "", "", "", "", 
  "", "", "", "", "", "", "", "", "", "", "", "", "", "", "", 11.11, 
  9.0064*^6, 106.749, 44.4, 19.202, 13.748, 45436.686, 0.7, 145.183, 6.35, 
  28.4, 30.9, "", 7.37, 81.54, 0.922}, {"AUT", "Europe", "Austria", 
  "2020-03-02", 18., 4., 2.571, "", "", 0., 1.999, 0.444, 0.286, "", "", 0., 
  "", "", "", "", "", "", "", "", "", "", "", "", "", "", "", "", "", "", "", 
  "", "", "", "", "", "", "", "", 11.11, 9.0064*^6, 106.749, 44.4, 19.202, 
  13.748, 45436.686, 0.7, 145.183, 6.35, 28.4, 30.9, "", 7.37, 81.54, 0.922}, 
 {"AUT", "Europe", "Austria", "2020-03-03", 21., 3., 2.714, "", "", 0., 
  2.332, 0.333, 0.301, "", "", 0., "", "", "", "", "", "", "", "", "", "", 
  "", "", "", "", "", "", "", "", "", "", "", "", "", "", "", "", "", 11.11, 
  9.0064*^6, 106.749, 44.4, 19.202, 13.748, 45436.686, 0.7, 145.183, 6.35, 
  28.4, 30.9, "", 7.37, 81.54, 0.922}, {"AUT", "Europe", "Austria", 
  "2020-03-04", 29., 8., 3.857, "", "", 0., 3.22, 0.888, 0.428, "", "", 0., 
  "", "", "", "", "", "", "", "", "", "", "", "", "", "", "", "", "", "", "", 
  "", "", "", "", "", "", "", "", 11.11, 9.0064*^6, 106.749, 44.4, 19.202, 
  13.748, 45436.686, 0.7, 145.183, 6.35, 28.4, 30.9, "", 7.37, 81.54, 0.922}, 
 {"AUT", "Europe", "Austria", "2020-03-05", 41., 12., 5.429, "", "", 0., 
  4.552, 1.332, 0.603, "", "", 0., "", "", "", "", "", "", "", "", "", "", 
  "", "", "", "", "", "", "", "", "", "", "", "", "", "", "", "", "", 11.11, 
  9.0064*^6, 106.749, 44.4, 19.202, 13.748, 45436.686, 0.7, 145.183, 6.35, 
  28.4, 30.9, "", 7.37, 81.54, 0.922}, {"AUT", "Europe", "Austria", 
  "2020-03-06", 55., 14., 7.429, "", "", 0., 6.107, 1.554, 0.825, "", "", 0., 
  "", "", "", "", "", "", "", "", "", "", "", "", "", "", "", "", "", "", "", 
  "", "", "", "", "", "", "", "", 11.11, 9.0064*^6, 106.749, 44.4, 19.202, 
  13.748, 45436.686, 0.7, 145.183, 6.35, 28.4, 30.9, "", 7.37, 81.54, 0.922}, 
 {"AUT", "Europe", "Austria", "2020-03-07", 79., 24., 10., "", "", 0., 8.772, 
  2.665, 1.11, "", "", 0., "", "", "", "", "", "", "", "", "", "", "", "", 
  "", "", "", "", "", "", "", "", "", "", "", "", "", "", "", 11.11, 
  9.0064*^6, 106.749, 44.4, 19.202, 13.748, 45436.686, 0.7, 145.183, 6.35, 
  28.4, 30.9, "", 7.37, 81.54, 0.922}, {"AUT", "Europe", "Austria", 
  "2020-03-08", 104., 25., 12.857, "", "", 0., 11.547, 2.776, 1.428, "", "", 
  0., "", "", "", "", "", "", "", "", "", "", "", "", "", "", "", "", "", "", 
  "", "", "", "", "", "", "", "", "", 11.11, 9.0064*^6, 106.749, 44.4, 
  19.202, 13.748, 45436.686, 0.7, 145.183, 6.35, 28.4, 30.9, "", 7.37, 81.54, 
  0.922}, {"AUT", "Europe", "Austria", "2020-03-09", 131., 27., 16.143, "", 
  "", 0., 14.545, 2.998, 1.792, "", "", 0., 2.88, "", "", "", "", "", "", "", 
  "", "", "", "", "", "", "", "", "", "", "", "", "", "", "", "", "", "", "", 
  19.44, 9.0064*^6, 106.749, 44.4, 19.202, 13.748, 45436.686, 0.7, 145.183, 
  6.35, 28.4, 30.9, "", 7.37, 81.54, 0.922}, {"AUT", "Europe", "Austria", 
  "2020-03-10", 182., 51., 23., "", "", 0., 20.208, 5.663, 2.554, "", "", 0., 
  2.93, "", "", "", "", "", "", "", "", "", "", "", "", "", "", "", "", "", 
  "", "", "", "", "", "", "", "", "", 19.44, 9.0064*^6, 106.749, 44.4, 
  19.202, 13.748, 45436.686, 0.7, 145.183, 6.35, 28.4, 30.9, "", 7.37, 81.54, 
  0.922}, {"AUT", "Europe", "Austria", "2020-03-11", 246., 64., 31., "", "", 
  0., 27.314, 7.106, 3.442, "", "", 0., 2.99, "", "", "", "", "", "", "", "", 
  "", "", "", "", "", "", "", "", "", "", "", "", "", "", "", "", "", "", 
  30.56, 9.0064*^6, 106.749, 44.4, 19.202, 13.748, 45436.686, 0.7, 145.183, 
  6.35, 28.4, 30.9, "", 7.37, 81.54, 0.922}, {"AUT", "Europe", "Austria", 
  "2020-03-12", 302., 56., 37.286, 1., 1., 0.143, 33.532, 6.218, 4.14, 0.111, 
  0.111, 0.016, 3.03, "", "", "", "", "", "", "", "", "", "", "", "", "", "", 
  "", "", "", "", "", "", "", "", "", "", "", "", 34.26, 9.0064*^6, 106.749, 
  44.4, 19.202, 13.748, 45436.686, 0.7, 145.183, 6.35, 28.4, 30.9, "", 7.37, 
  81.54, 0.922}, {"AUT", "Europe", "Austria", "2020-03-13", 504., 202., 
  64.143, 1., 0., 0.143, 55.96, 22.428, 7.122, 0.111, 0., 0.016, 3.13, "", 
  "", "", "", "", "", "", "", "", "", "", "", "", "", "", "", "", "", "", "", 
  "", "", "", "", "", "", 48.15, 9.0064*^6, 106.749, 44.4, 19.202, 13.748, 
  45436.686, 0.7, 145.183, 6.35, 28.4, 30.9, "", 7.37, 81.54, 0.922}, 
 {"AUT", "Europe", "Austria", "2020-03-14", 655., 151., 82.286, 1., 0., 
  0.143, 72.726, 16.766, 9.136, 0.111, 0., 0.016, 3.01, "", "", "", "", "", 
  "", "", "", "", "", "", "", "", "", "", "", "", "", "", "", "", "", "", "", 
  "", "", 48.15, 9.0064*^6, 106.749, 44.4, 19.202, 13.748, 45436.686, 0.7, 
  145.183, 6.35, 28.4, 30.9, "", 7.37, 81.54, 0.922}, 
 {"AUT", "Europe", "Austria", "2020-03-15", 860., 205., 108., 1., 0., 0.143, 
  95.488, 22.762, 11.991, 0.111, 0., 0.016, 2.87, "", "", "", "", "", "", "", 
  "", "", "", "", "", "", "", "", "", "", "", "", "", "", "", "", "", "", "", 
  48.15, 9.0064*^6, 106.749, 44.4, 19.202, 13.748, 45436.686, 0.7, 145.183, 
  6.35, 28.4, 30.9, "", 7.37, 81.54, 0.922}, {"AUT", "Europe", "Austria", 
  "2020-03-16", 1018., 158., 126.714, 3., 2., 0.429, 113.031, 17.543, 14.069, 
  0.333, 0.222, 0.048, 2.74, "", "", "", "", "", "", "", "", "", "", "", "", 
  "", "", "", "", "", "", "", "", "", "", "", "", "", "", 81.48, 9.0064*^6, 
  106.749, 44.4, 19.202, 13.748, 45436.686, 0.7, 145.183, 6.35, 28.4, 30.9, 
  "", 7.37, 81.54, 0.922}, {"AUT", "Europe", "Austria", "2020-03-17", 1332., 
  314., 164.286, 3., 0., 0.429, 147.895, 34.864, 18.241, 0.333, 0., 0.048, 
  2.66, "", "", "", "", "", "", "", "", "", "", "", "", "", "", "", "", "", 
  "", "", "", "", "", "", "", "", "", 81.48, 9.0064*^6, 106.749, 44.4, 
  19.202, 13.748, 45436.686, 0.7, 145.183, 6.35, 28.4, 30.9, "", 7.37, 81.54, 
  0.922}, {"AUT", "Europe", "Austria", "2020-03-18", 1646., 314., 200., 4., 
  1., 0.571, 182.759, 34.864, 22.206, 0.444, 0.111, 0.063, 2.56, "", "", "", 
  "", "", "", "", "", "", "", "", "", "", "", "", "", "", "", "", "", "", "", 
  "", "", "", "", 81.48, 9.0064*^6, 106.749, 44.4, 19.202, 13.748, 45436.686, 
  0.7, 145.183, 6.35, 28.4, 30.9, "", 7.37, 81.54, 0.922}, 
 {"AUT", "Europe", "Austria", "2020-03-19", 2013., 367., 244.429, 6., 2., 
  0.714, 223.508, 40.749, 27.139, 0.666, 0.222, 0.079, 2.44, "", "", "", "", 
  "", "", "", "", "", "", "", "", "", "", "", "", "", "", "", "", "", "", "", 
  "", "", "", 81.48, 9.0064*^6, 106.749, 44.4, 19.202, 13.748, 45436.686, 
  0.7, 145.183, 6.35, 28.4, 30.9, "", 7.37, 81.54, 0.922}, 
 {"AUT", "Europe", "Austria", "2020-03-20", 2388., 375., 269.143, 6., 0., 
  0.714, 265.145, 41.637, 29.884, 0.666, 0., 0.079, 2.32, "", "", "", "", "", 
  "", "", "", "", "", "", "", "", "", "", "", "", "", "", "", "", "", "", "", 
  "", "", 81.48, 9.0064*^6, 106.749, 44.4, 19.202, 13.748, 45436.686, 0.7, 
  145.183, 6.35, 28.4, 30.9, "", 7.37, 81.54, 0.922}, 
 {"AUT", "Europe", "Austria", "2020-03-21", 2814., 426., 308.429, 8., 2., 1., 
  312.444, 47.3, 34.245, 0.888, 0.222, 0.111, 2.3, "", "", "", "", "", "", 
  "", "", "", "", "", "", "", "", "", "", "", "", "", "", "", "", "", "", "", 
  "", 81.48, 9.0064*^6, 106.749, 44.4, 19.202, 13.748, 45436.686, 0.7, 
  145.183, 6.35, 28.4, 30.9, "", 7.37, 81.54, 0.922}, 
 {"AUT", "Europe", "Austria", "2020-03-22", 3582., 768., 388.857, 16., 8., 
  2.143, 397.717, 85.273, 43.176, 1.777, 0.888, 0.238, 2.29, "", "", "", "", 
  "", "", "", "", "", "", "", "", "", "", "", "", "", "", "", "", "", "", "", 
  "", "", "", 81.48, 9.0064*^6, 106.749, 44.4, 19.202, 13.748, 45436.686, 
  0.7, 145.183, 6.35, 28.4, 30.9, "", 7.37, 81.54, 0.922}, 
 {"AUT", "Europe", "Austria", "2020-03-23", 4474., 892., 493.714, 21., 5., 
  2.571, 496.758, 99.041, 54.818, 2.332, 0.555, 0.286, 2.19, "", "", "", "", 
  "", "", "", "", "", "", "", "", "", "", "", "", "", "", "", "", "", "", "", 
  "", "", "", 81.48, 9.0064*^6, 106.749, 44.4, 19.202, 13.748, 45436.686, 
  0.7, 145.183, 6.35, 28.4, 30.9, "", 7.37, 81.54, 0.922}, 
 {"AUT", "Europe", "Austria", "2020-03-24", 5283., 809., 564.429, 28., 7., 
  3.571, 586.583, 89.825, 62.67, 3.109, 0.777, 0.397, 2.01, "", "", "", "", 
  "", "", "", "", "", "", "", "", "", "", "", "", "", "", "", "", "", "", "", 
  "", "", "", 81.48, 9.0064*^6, 106.749, 44.4, 19.202, 13.748, 45436.686, 
  0.7, 145.183, 6.35, 28.4, 30.9, "", 7.37, 81.54, 0.922}, 
 {"AUT", "Europe", "Austria", "2020-03-25", 5588., 305., 563.143, 30., 2., 
  3.714, 620.448, 33.865, 62.527, 3.331, 0.222, 0.412, 1.83, "", "", "", "", 
  "", "", "", "", "", "", "", "", "", "", "", "", "", "", "", "", "", "", "", 
  "", "", "", 81.48, 9.0064*^6, 106.749, 44.4, 19.202, 13.748, 45436.686, 
  0.7, 145.183, 6.35, 28.4, 30.9, "", 7.37, 81.54, 0.922}, 
 {"AUT", "Europe", "Austria", "2020-03-26", 6909., 1321., 699.429, 49., 19., 
  6.143, 767.121, 146.673, 77.659, 5.441, 2.11, 0.682, 1.74, "", "", "", "", 
  "", "", "", "", "", "", "", "", "", "", "", "", "", "", "", "", "", "", "", 
  "", "", "", 81.48, 9.0064*^6, 106.749, 44.4, 19.202, 13.748, 45436.686, 
  0.7, 145.183, 6.35, 28.4, 30.9, "", 7.37, 81.54, 0.922}, 
 {"AUT", "Europe", "Austria", "2020-03-27", 7657., 748., 752.714, 58., 9., 
  7.429, 850.173, 83.052, 83.575, 6.44, 0.999, 0.825, 1.54, "", "", "", "", 
  "", "", "", "", "", "", "", "", "", "", "", "", "", "", "", "", "", "", "", 
  "", "", "", 81.48, 9.0064*^6, 106.749, 44.4, 19.202, 13.748, 45436.686, 
  0.7, 145.183, 6.35, 28.4, 30.9, "", 7.37, 81.54, 0.922}, 
 {"AUT", "Europe", "Austria", "2020-03-28", 8271., 614., 779.571, 68., 10., 
  8.571, 918.347, 68.174, 86.557, 7.55, 1.11, 0.952, 1.39, "", "", "", "", 
  "", "", "", "", "", "", "", "", "", "", "", "", "", "", "", "", "", "", "", 
  "", "", "", 81.48, 9.0064*^6, 106.749, 44.4, 19.202, 13.748, 45436.686, 
  0.7, 145.183, 6.35, 28.4, 30.9, "", 7.37, 81.54, 0.922}, 
 {"AUT", "Europe", "Austria", "2020-03-29", 8788., 517., 743.714, 86., 18., 
  10., 975.751, 57.404, 82.576, 9.549, 1.999, 1.11, 1.27, "", "", "", "", "", 
  "", "", "", "", "", "", "", "", "", "", "", "", "", "", "", "", "", "", "", 
  "", "", 81.48, 9.0064*^6, 106.749, 44.4, 19.202, 13.748, 45436.686, 0.7, 
  145.183, 6.35, 28.4, 30.9, "", 7.37, 81.54, 0.922}, 
 {"AUT", "Europe", "Austria", "2020-03-30", 9618., 830., 734.857, 108., 22., 
  12.429, 1067.907, 92.157, 81.593, 11.991, 2.443, 1.38, 1.18, "", "", "", 
  "", "", "", "", "", "", "", "", "", "", "", "", "", "", "", "", "", "", "", 
  "", "", "", "", 81.48, 9.0064*^6, 106.749, 44.4, 19.202, 13.748, 45436.686, 
  0.7, 145.183, 6.35, 28.4, 30.9, "", 7.37, 81.54, 0.922}, 
 {"AUT", "Europe", "Austria", "2020-03-31", 10180., 562., 699.571, 128., 20., 
  14.286, 1130.307, 62.4, 77.675, 14.212, 2.221, 1.586, 1.07, "", "", "", "", 
  "", "", "", "", "", "", "", "", "", "", "", "", "", "", "", "", "", "", "", 
  "", "", "", 81.48, 9.0064*^6, 106.749, 44.4, 19.202, 13.748, 45436.686, 
  0.7, 145.183, 6.35, 28.4, 30.9, "", 7.37, 81.54, 0.922}, 
 {"AUT", "Europe", "Austria", "2020-04-01", 10711., 531., 731.857, 146., 18., 
  16.571, 1189.265, 58.958, 81.26, 16.211, 1.999, 1.84, 0.97, 215., 23.872, 
  856., 95.044, "", "", "", "", "", 16834., 1.869, "", "", "", "", "", 
  "tests performed", "", "", "", "", "", "", "", "", "", 81.48, 9.0064*^6, 
  106.749, 44.4, 19.202, 13.748, 45436.686, 0.7, 145.183, 6.35, 28.4, 30.9, 
  "", 7.37, 81.54, 0.922}, {"AUT", "Europe", "Austria", "2020-04-02", 11129., 
  418., 602.857, 158., 12., 15.571, 1235.677, 46.411, 66.937, 17.543, 1.332, 
  1.729, 0.85, 219., 24.316, 823., 91.379, "", "", "", "", 75356., 92190., 
  10.236, 8.367, "", "", "", "", "tests performed", "", "", "", "", "", "", 
  "", "", "", 81.48, 9.0064*^6, 106.749, 44.4, 19.202, 13.748, 45436.686, 
  0.7, 145.183, 6.35, 28.4, 30.9, "", 7.37, 81.54, 0.922}, 
 {"AUT", "Europe", "Austria", "2020-04-03", 11524., 395., 552.429, 168., 10., 
  15.714, 1279.535, 43.858, 61.337, 18.653, 1.11, 1.745, 0.77, 245., 27.203, 
  829., 92.046, "", "", "", "", 6153., 98343., 10.919, 0.683, "", "", "", "", 
  "tests performed", "", "", "", "", "", "", "", "", "", 81.48, 9.0064*^6, 
  106.749, 44.4, 19.202, 13.748, 45436.686, 0.7, 145.183, 6.35, 28.4, 30.9, 
  "", 7.37, 81.54, 0.922}, {"AUT", "Europe", "Austria", "2020-04-04", 11781., 
  257., 501.429, 186., 18., 16.857, 1308.07, 28.535, 55.675, 20.652, 1.999, 
  1.872, 0.73, 245., 27.203, 826., 91.713, "", "", "", "", 5791., 104134., 
  11.562, 0.643, "", "", "", "", "tests performed", "", "", "", "", "", "", 
  "", "", "", 81.48, 9.0064*^6, 106.749, 44.4, 19.202, 13.748, 45436.686, 
  0.7, 145.183, 6.35, 28.4, 30.9, "", 7.37, 81.54, 0.922}, 
 {"AUT", "Europe", "Austria", "2020-04-05", 12051., 270., 466.143, 204., 18., 
  16.857, 1338.048, 29.979, 51.757, 22.651, 1.999, 1.872, 0.7, 244., 27.092, 
  712., 79.055, "", "", "", "", 4282., 108416., 12.038, 0.475, "", "", "", 
  "", "tests performed", "", "", "", "", "", "", "", "", "", 81.48, 
  9.0064*^6, 106.749, 44.4, 19.202, 13.748, 45436.686, 0.7, 145.183, 6.35, 
  28.4, 30.9, "", 7.37, 81.54, 0.922}, {"AUT", "Europe", "Austria", 
  "2020-04-06", 12297., 246., 382.714, 220., 16., 16., 1365.362, 27.314, 
  42.494, 24.427, 1.777, 1.777, 0.69, 250., 27.758, 824., 91.49, "", "", "", 
  "", 2880., 111296., 12.357, 0.32, "", "", "", "", "tests performed", "", 
  "", "", "", "", "", "", "", "", 81.48, 9.0064*^6, 106.749, 44.4, 19.202, 
  13.748, 45436.686, 0.7, 145.183, 6.35, 28.4, 30.9, "", 7.37, 81.54, 0.922}, 
 {"AUT", "Europe", "Austria", "2020-04-07", 12639., 342., 351.286, 243., 23., 
  16.429, 1403.335, 37.973, 39.004, 26.981, 2.554, 1.824, 0.69, 243., 26.981, 
  857., 95.155, "", "", "", "", 3939., 115235., 12.795, 0.437, "", "", "", 
  "", "tests performed", "", "", "", "", "", "", "", "", "", 81.48, 
  9.0064*^6, 106.749, 44.4, 19.202, 13.748, 45436.686, 0.7, 145.183, 6.35, 
  28.4, 30.9, "", 7.37, 81.54, 0.922}, {"AUT", "Europe", "Austria", 
  "2020-04-08", 12942., 303., 318.714, 273., 30., 18.143, 1436.978, 33.643, 
  35.388, 30.312, 3.331, 2.014, 0.68, 267., 29.646, 829., 92.046, "", "", "", 
  "", 5520., 120755., 13.408, 0.613, 14846., 1.648, "", "", 
  "tests performed", "", "", "", "", "", "", "", "", "", 81.48, 9.0064*^6, 
  106.749, 44.4, 19.202, 13.748, 45436.686, 0.7, 145.183, 6.35, 28.4, 30.9, 
  "", 7.37, 81.54, 0.922}, {"AUT", "Europe", "Austria", "2020-04-09", 13244., 
  302., 302.143, 295., 22., 19.571, 1470.51, 33.532, 33.548, 32.754, 2.443, 
  2.173, 0.64, 266., 29.535, 820., 91.046, "", "", "", "", 5532., 126287., 
  14.022, 0.614, 4871., 0.541, "", "", "tests performed", "", "", "", "", "", 
  "", "", "", "", 81.48, 9.0064*^6, 106.749, 44.4, 19.202, 13.748, 45436.686, 
  0.7, 145.183, 6.35, 28.4, 30.9, "", 7.37, 81.54, 0.922}, 
 {"AUT", "Europe", "Austria", "2020-04-10", 13555., 311., 290.143, 319., 24., 
  21.571, 1505.041, 34.531, 32.215, 35.419, 2.665, 2.395, 0.62, 261., 28.979, 
  771., 85.606, "", "", "", "", 8456., 134743., 14.961, 0.939, 5200., 0.577, 
  "", "", "tests performed", "", "", "", "", "", "", "", "", "", 81.48, 
  9.0064*^6, 106.749, 44.4, 19.202, 13.748, 45436.686, 0.7, 145.183, 6.35, 
  28.4, 30.9, "", 7.37, 81.54, 0.922}, {"AUT", "Europe", "Austria", 
  "2020-04-11", 13806., 251., 289.286, 337., 18., 21.571, 1532.91, 27.869, 
  32.12, 37.418, 1.999, 2.395, 0.59, 245., 27.203, 790., 87.715, "", "", "", 
  "", 6232., 140975., 15.653, 0.692, 5263., 0.584, "", "", "tests performed", 
  "", "", "", "", "", "", "", "", "", 81.48, 9.0064*^6, 106.749, 44.4, 
  19.202, 13.748, 45436.686, 0.7, 145.183, 6.35, 28.4, 30.9, "", 7.37, 81.54, 
  0.922}, {"AUT", "Europe", "Austria", "2020-04-12", 13945., 139., 270.571, 
  350., 13., 20.857, 1548.343, 15.433, 30.042, 38.861, 1.443, 2.316, 0.55, 
  243., 26.981, 792., 87.937, "", "", "", "", 3902., 144877., 16.086, 0.433, 
  5209., 0.578, "", "", "tests performed", "", "", "", "", "", "", "", "", 
  "", 81.48, 9.0064*^6, 106.749, 44.4, 19.202, 13.748, 45436.686, 0.7, 
  145.183, 6.35, 28.4, 30.9, "", 7.37, 81.54, 0.922}, 
 {"AUT", "Europe", "Austria", "2020-04-13", 14041., 96., 249.143, 368., 18., 
  21.143, 1559.002, 10.659, 27.663, 40.86, 1.999, 2.348, 0.53, 239., 26.537, 
  742., 82.386, "", "", "", "", 3535., 148412., 16.479, 0.392, 5302., 0.589, 
  "", "", "tests performed", "", "", "", "", "", "", "", "", "", 81.48, 
  9.0064*^6, 106.749, 44.4, 19.202, 13.748, 45436.686, 0.7, 145.183, 6.35, 
  28.4, 30.9, "", 7.37, 81.54, 0.922}, {"AUT", "Europe", "Austria", 
  "2020-04-14", 14226., 185., 226.714, 384., 16., 20.143, 1579.543, 20.541, 
  25.173, 42.636, 1.777, 2.237, 0.51, 243., 26.981, 759., 84.273, "", "", "", 
  "", 3384., 151796., 16.854, 0.376, 5223., 0.58, "", "", "tests performed", 
  "", "", "", "", "", "", "", "", "", 77.78, 9.0064*^6, 106.749, 44.4, 
  19.202, 13.748, 45436.686, 0.7, 145.183, 6.35, 28.4, 30.9, "", 7.37, 81.54, 
  0.922}, {"AUT", "Europe", "Austria", "2020-04-15", 14336., 110., 199.143, 
  393., 9., 17.143, 1591.757, 12.214, 22.111, 43.636, 0.999, 1.903, 0.49, 
  232., 25.759, 769., 85.384, "", "", "", "", 5005., 156801., 17.41, 0.556, 
  5149., 0.572, "", "", "tests performed", "", "", "", "", "", "", "", "", 
  "", 77.78, 9.0064*^6, 106.749, 44.4, 19.202, 13.748, 45436.686, 0.7, 
  145.183, 6.35, 28.4, 30.9, "", 7.37, 81.54, 0.922}, 
 {"AUT", "Europe", "Austria", "2020-04-16", 14476., 140., 176., 410., 17., 
  16.429, 1607.301, 15.545, 19.542, 45.523, 1.888, 1.824, 0.47, 238., 26.426, 
  729., 80.942, "", "", "", "", 6015., 162816., 18.078, 0.668, 5218., 0.579, 
  "", "", "tests performed", "", "", "", "", "", "", "", "", "", 77.78, 
  9.0064*^6, 106.749, 44.4, 19.202, 13.748, 45436.686, 0.7, 145.183, 6.35, 
  28.4, 30.9, "", 7.37, 81.54, 0.922}, {"AUT", "Europe", "Austria", 
  "2020-04-17", 14595., 119., 148.571, 431., 21., 16., 1620.514, 13.213, 
  16.496, 47.855, 2.332, 1.777, 0.45, 227., 25.204, 682., 75.724, "", "", "", 
  "", 6456., 169272., 18.795, 0.717, 4933., 0.548, "", "", "tests performed", 
  "", "", "", "", "", "", "", "", "", 77.78, 9.0064*^6, 106.749, 44.4, 
  19.202, 13.748, 45436.686, 0.7, 145.183, 6.35, 28.4, 30.9, "", 7.37, 81.54, 
  0.922}, {"AUT", "Europe", "Austria", "2020-04-18", 14671., 76., 123.571, 
  443., 12., 15.143, 1628.953, 8.438, 13.72, 49.187, 1.332, 1.681, 0.44, 
  208., 23.095, 647., 71.838, "", "", "", "", 6660., 175932., 19.534, 0.739, 
  4994., 0.554, "", "", "tests performed", "", "", "", "", "", "", "", "", 
  "", 77.78, 9.0064*^6, 106.749, 44.4, 19.202, 13.748, 45436.686, 0.7, 
  145.183, 6.35, 28.4, 30.9, "", 7.37, 81.54, 0.922}, 
 {"AUT", "Europe", "Austria", "2020-04-19", 14749., 78., 114.857, 452., 9., 
  14.571, 1637.613, 8.661, 12.753, 50.187, 0.999, 1.618, 0.45, 204., 22.651, 
  613., 68.063, "", "", "", "", 3312., 179244., 19.902, 0.368, 4910., 0.545, 
  "", "", "tests performed", "", "", "", "", "", "", "", "", "", 77.78, 
  9.0064*^6, 106.749, 44.4, 19.202, 13.748, 45436.686, 0.7, 145.183, 6.35, 
  28.4, 30.9, "", 7.37, 81.54, 0.922}, {"AUT", "Europe", "Austria", 
  "2020-04-20", 14795., 46., 107.714, 470., 18., 14.571, 1642.721, 5.107, 
  11.96, 52.185, 1.999, 1.618, 0.45, 194., 21.54, 611., 67.841, "", "", "", 
  "", 3705., 182949., 20.313, 0.411, 4934., 0.548, "", "", "tests performed", 
  "", "", "", "", "", "", "", "", "", 77.78, 9.0064*^6, 106.749, 44.4, 
  19.202, 13.748, 45436.686, 0.7, 145.183, 6.35, 28.4, 30.9, "", 7.37, 81.54, 
  0.922}, {"AUT", "Europe", "Austria", "2020-04-21", 14873., 78., 92.429, 
  491., 21., 15.286, 1651.381, 8.661, 10.263, 54.517, 2.332, 1.697, 0.46, 
  196., 21.762, 560., 62.178, "", "", "", "", 6069., 189018., 20.987, 0.674, 
  5317., 0.59, "", "", "tests performed", "", "", "", "", "", "", "", "", "", 
  77.78, 9.0064*^6, 106.749, 44.4, 19.202, 13.748, 45436.686, 0.7, 145.183, 
  6.35, 28.4, 30.9, "", 7.37, 81.54, 0.922}, {"AUT", "Europe", "Austria", 
  "2020-04-22", 14925., 52., 84.143, 510., 19., 16.714, 1657.155, 5.774, 
  9.343, 56.626, 2.11, 1.856, 0.48, 176., 19.542, 524., 58.181, "", "", "", 
  "", 12776., 201794., 22.406, 1.419, 6428., 0.714, "", "", 
  "tests performed", "", "", "", "", "", "", "", "", "", 77.78, 9.0064*^6, 
  106.749, 44.4, 19.202, 13.748, 45436.686, 0.7, 145.183, 6.35, 28.4, 30.9, 
  "", 7.37, 81.54, 0.922}, {"AUT", "Europe", "Austria", "2020-04-23", 15002., 
  77., 75.143, 522., 12., 16., 1665.704, 8.549, 8.343, 57.959, 1.332, 1.777, 
  0.49, 169., 18.764, 508., 56.404, "", "", "", "", 4041., 205835., 22.854, 
  0.449, 6146., 0.682, "", "", "tests performed", "", "", "", "", "", "", "", 
  "", "", 75., 9.0064*^6, 106.749, 44.4, 19.202, 13.748, 45436.686, 0.7, 
  145.183, 6.35, 28.4, 30.9, "", 7.37, 81.54, 0.922}, 
 {"AUT", "Europe", "Austria", "2020-04-24", 15071., 69., 68., 530., 8., 
  14.143, 1673.366, 7.661, 7.55, 58.847, 0.888, 1.57, 0.52, 156., 17.321, 
  495., 54.961, "", "", "", "", 6851., 212686., 23.615, 0.761, 6202., 0.689, 
  "", "", "tests performed", "", "", "", "", "", "", "", "", "", 75., 
  9.0064*^6, 106.749, 44.4, 19.202, 13.748, 45436.686, 0.7, 145.183, 6.35, 
  28.4, 30.9, "", 7.37, 81.54, 0.922}, {"AUT", "Europe", "Austria", 
  "2020-04-25", 15148., 77., 68.143, 536., 6., 13.286, 1681.915, 8.549, 
  7.566, 59.513, 0.666, 1.475, 0.55, 148., 16.433, 460., 51.075, "", "", "", 
  "", 8403., 221089., 24.548, 0.933, 6451., 0.716, "", "", "tests performed", 
  "", "", "", "", "", "", "", "", "", 75., 9.0064*^6, 106.749, 44.4, 19.202, 
  13.748, 45436.686, 0.7, 145.183, 6.35, 28.4, 30.9, "", 7.37, 81.54, 0.922}, 
 {"AUT", "Europe", "Austria", "2020-04-26", 15225., 77., 68., 542., 6., 
  12.857, 1690.465, 8.549, 7.55, 60.179, 0.666, 1.428, 0.58, 145., 16.1, 
  449., 49.853, "", "", "", "", 6542., 227631., 25.274, 0.726, 6912., 0.767, 
  "", "", "tests performed", "", "", "", "", "", "", "", "", "", 75., 
  9.0064*^6, 106.749, 44.4, 19.202, 13.748, 45436.686, 0.7, 145.183, 6.35, 
  28.4, 30.9, "", 7.37, 81.54, 0.922}, {"AUT", "Europe", "Austria", 
  "2020-04-27", 15274., 49., 68.429, 549., 7., 11.286, 1695.905, 5.441, 
  7.598, 60.957, 0.777, 1.253, 0.59, 140., 15.545, 439., 48.743, "", "", "", 
  "", 4906., 232537., 25.819, 0.545, 7084., 0.787, "", "", "tests performed", 
  "", "", "", "", "", "", "", "", "", 75., 9.0064*^6, 106.749, 44.4, 19.202, 
  13.748, 45436.686, 0.7, 145.183, 6.35, 28.4, 30.9, "", 7.37, 81.54, 0.922}, 
 {"AUT", "Europe", "Austria", "2020-04-28", 15357., 83., 69.143, 569., 20., 
  11.143, 1705.121, 9.216, 7.677, 63.177, 2.221, 1.237, 0.6, 136., 15.1, 
  425., 47.189, "", "", "", "", 7041., 239578., 26.601, 0.782, 7223., 0.802, 
  "", "", "tests performed", "", "", "", "", "", "", "", "", "", 75., 
  9.0064*^6, 106.749, 44.4, 19.202, 13.748, 45436.686, 0.7, 145.183, 6.35, 
  28.4, 30.9, "", 7.37, 81.54, 0.922}, {"AUT", "Europe", "Austria", 
  "2020-04-29", 15402., 45., 68.143, 580., 11., 10., 1710.117, 4.996, 7.566, 
  64.399, 1.221, 1.11, 0.59, 131., 14.545, 386., 42.858, "", "", "", "", 
  8176., 247754., 27.509, 0.908, 6566., 0.729, "", "", "tests performed", "", 
  "", "", "", "", "", "", "", "", 75., 9.0064*^6, 106.749, 44.4, 19.202, 
  13.748, 45436.686, 0.7, 145.183, 6.35, 28.4, 30.9, "", 7.37, 81.54, 0.922}, 
 {"AUT", "Europe", "Austria", "2020-04-30", 15452., 50., 64.286, 584., 4., 
  8.857, 1715.669, 5.552, 7.138, 64.843, 0.444, 0.983, 0.58, 128., 14.212, 
  372., 41.304, "", "", "", "", 8645., 256399., 28.469, 0.96, 7223., 0.802, 
  "", "", "tests performed", "", "", "", "", "", "", "", "", "", 75., 
  9.0064*^6, 106.749, 44.4, 19.202, 13.748, 45436.686, 0.7, 145.183, 6.35, 
  28.4, 30.9, "", 7.37, 81.54, 0.922}, {"AUT", "Europe", "Austria", 
  "2020-05-01", 15531., 79., 65.714, 589., 5., 8.429, 1724.44, 8.772, 7.296, 
  65.398, 0.555, 0.936, 0.59, 124., 13.768, 348., 38.639, "", "", "", "", 
  7680., 264079., 29.321, 0.853, 7342., 0.815, "", "", "tests performed", "", 
  "", "", "", "", "", "", "", "", 67.59, 9.0064*^6, 106.749, 44.4, 19.202, 
  13.748, 45436.686, 0.7, 145.183, 6.35, 28.4, 30.9, "", 7.37, 81.54, 0.922}, 
 {"AUT", "Europe", "Austria", "2020-05-02", 15558., 27., 58.571, 596., 7., 
  8.571, 1727.438, 2.998, 6.503, 66.175, 0.777, 0.952, 0.57, 114., 12.658, 
  314., 34.864, "", "", "", "", 5540., 269619., 29.936, 0.615, 6933., 0.77, 
  "", "", "tests performed", "", "", "", "", "", "", "", "", "", 64.81, 
  9.0064*^6, 106.749, 44.4, 19.202, 13.748, 45436.686, 0.7, 145.183, 6.35, 
  28.4, 30.9, "", 7.37, 81.54, 0.922}, {"AUT", "Europe", "Austria", 
  "2020-05-03", 15597., 39., 53.143, 598., 2., 8., 1731.769, 4.33, 5.901, 
  66.397, 0.222, 0.888, 0.59, 114., 12.658, 308., 34.198, "", "", "", "", 
  4736., 274355., 30.462, 0.526, 6675., 0.741, "", "", "tests performed", "", 
  "", "", "", "", "", "", "", "", 64.81, 9.0064*^6, 106.749, 44.4, 19.202, 
  13.748, 45436.686, 0.7, 145.183, 6.35, 28.4, 30.9, "", 7.37, 81.54, 0.922}, 
 {"AUT", "Europe", "Austria", "2020-05-04", 15621., 24., 49.571, 600., 2., 
  7.286, 1734.433, 2.665, 5.504, 66.619, 0.222, 0.809, 0.61, 111., 12.325, 
  309., 34.309, "", "", "", "", 4716., 279071., 30.986, 0.524, 6648., 0.738, 
  "", "", "tests performed", "", "", "", "", "", "", "", "", "", 64.81, 
  9.0064*^6, 106.749, 44.4, 19.202, 13.748, 45436.686, 0.7, 145.183, 6.35, 
  28.4, 30.9, "", 7.37, 81.54, 0.922}, {"AUT", "Europe", "Austria", 
  "2020-05-05", 15650., 29., 41.857, 606., 6., 5.286, 1737.653, 3.22, 4.647, 
  67.285, 0.666, 0.587, 0.63, 104., 11.547, 314., 34.864, "", "", "", "", 
  6812., 285883., 31.742, 0.756, 6615., 0.734, "", "", "tests performed", "", 
  "", "", "", "", "", "", "", "", 64.81, 9.0064*^6, 106.749, 44.4, 19.202, 
  13.748, 45436.686, 0.7, 145.183, 6.35, 28.4, 30.9, "", 7.37, 81.54, 0.922}, 
 {"AUT", "Europe", "Austria", "2020-05-06", 15684., 34., 40.286, 608., 2., 
  4., 1741.428, 3.775, 4.473, 67.508, 0.222, 0.444, 0.68, 97., 10.77, 321., 
  35.641, "", "", "", "", 6371., 292254., 32.45, 0.707, 6357., 0.706, "", "", 
  "tests performed", "", "", "", "", "", "", "", "", "", 64.81, 9.0064*^6, 
  106.749, 44.4, 19.202, 13.748, 45436.686, 0.7, 145.183, 6.35, 28.4, 30.9, 
  "", 7.37, 81.54, 0.922}, {"AUT", "Europe", "Austria", "2020-05-07", 15752., 
  68., 42.857, 609., 1., 3.571, 1748.979, 7.55, 4.759, 67.619, 0.111, 0.397, 
  0.73, 92., 10.215, 268., 29.757, "", "", "", "", 5640., 297894., 33.076, 
  0.626, 5928., 0.658, "", "", "tests performed", "", "", "", "", "", "", "", 
  "", "", 64.81, 9.0064*^6, 106.749, 44.4, 19.202, 13.748, 45436.686, 0.7, 
  145.183, 6.35, 28.4, 30.9, "", 7.37, 81.54, 0.922}, 
 {"AUT", "Europe", "Austria", "2020-05-08", 15774., 22., 34.714, 614., 5., 
  3.571, 1751.421, 2.443, 3.854, 68.174, 0.555, 0.397, 0.74, 81., 8.994, 
  258., 28.646, "", "", "", "", 6175., 304069., 33.761, 0.686, 5713., 0.634, 
  "", "", "tests performed", "", "", "", "", "", "", "", "", "", 64.81, 
  9.0064*^6, 106.749, 44.4, 19.202, 13.748, 45436.686, 0.7, 145.183, 6.35, 
  28.4, 30.9, "", 7.37, 81.54, 0.922}, {"AUT", "Europe", "Austria", 
  "2020-05-09", 15833., 59., 39.286, 615., 1., 2.714, 1757.972, 6.551, 4.362, 
  68.285, 0.111, 0.301, 0.79, 79., 8.772, 230., 25.537, "", "", "", "", 
  7621., 311690., 34.608, 0.846, 6010., 0.667, "", "", "tests performed", "", 
  "", "", "", "", "", "", "", "", 64.81, 9.0064*^6, 106.749, 44.4, 19.202, 
  13.748, 45436.686, 0.7, 145.183, 6.35, 28.4, 30.9, "", 7.37, 81.54, 0.922}, 
 {"AUT", "Europe", "Austria", "2020-05-10", 15871., 38., 39.143, 618., 3., 
  2.857, 1762.191, 4.219, 4.346, 68.618, 0.333, 0.317, 0.84, 72., 7.994, 
  219., 24.316, "", "", "", "", 4818., 316508., 35.143, 0.535, 6022., 0.669, 
  "", "", "tests performed", "", "", "", "", "", "", "", "", "", 64.81, 
  9.0064*^6, 106.749, 44.4, 19.202, 13.748, 45436.686, 0.7, 145.183, 6.35, 
  28.4, 30.9, "", 7.37, 81.54, 0.922}, {"AUT", "Europe", "Austria", 
  "2020-05-11", 15882., 11., 37.286, 620., 2., 2.857, 1763.413, 1.221, 4.14, 
  68.84, 0.222, 0.317, 0.88, 68., 7.55, 211., 23.428, "", "", "", "", 2976., 
  319484., 35.473, 0.33, 5773., 0.641, "", "", "tests performed", "", "", "", 
  "", "", "", "", "", "", 59.26, 9.0064*^6, 106.749, 44.4, 19.202, 13.748, 
  45436.686, 0.7, 145.183, 6.35, 28.4, 30.9, "", 7.37, 81.54, 0.922}, 
 {"AUT", "Europe", "Austria", "2020-05-12", 15961., 79., 44.429, 623., 3., 
  2.429, 1772.184, 8.772, 4.933, 69.173, 0.333, 0.27, 0.96, 59., 6.551, 205., 
  22.762, "", "", "", "", 9830., 329314., 36.564, 1.091, 6204., 0.689, "", 
  "", "tests performed", "", "", "", "", "", "", "", "", "", 59.26, 
  9.0064*^6, 106.749, 44.4, 19.202, 13.748, 45436.686, 0.7, 145.183, 6.35, 
  28.4, 30.9, "", 7.37, 81.54, 0.922}, {"AUT", "Europe", "Austria", 
  "2020-05-13", 15997., 36., 44.714, 624., 1., 2.286, 1776.181, 3.997, 4.965, 
  69.284, 0.111, 0.254, 0.97, 55., 6.107, 188., 20.874, "", "", "", "", 
  6938., 336252., 37.335, 0.77, 6285., 0.698, "", "", "tests performed", "", 
  "", "", "", "", "", "", "", "", 59.26, 9.0064*^6, 106.749, 44.4, 19.202, 
  13.748, 45436.686, 0.7, 145.183, 6.35, 28.4, 30.9, "", 7.37, 81.54, 0.922}, 
 {"AUT", "Europe", "Austria", "2020-05-14", 16058., 61., 43.714, 626., 2., 
  2.429, 1782.954, 6.773, 4.854, 69.506, 0.222, 0.27, 0.99, 54., 5.996, 180., 
  19.986, "", "", "", "", 8354., 344606., 38.262, 0.928, 6673., 0.741, "", 
  "", "tests performed", "", "", "", "", "", "", "", "", "", 59.26, 
  9.0064*^6, 106.749, 44.4, 19.202, 13.748, 45436.686, 0.7, 145.183, 6.35, 
  28.4, 30.9, "", 7.37, 81.54, 0.922}, {"AUT", "Europe", "Austria", 
  "2020-05-15", 16109., 51., 47.857, 628., 2., 2., 1788.617, 5.663, 5.314, 
  69.728, 0.222, 0.222, 1., 47., 5.219, 165., 18.32, "", "", "", "", 6745., 
  351351., 39.011, 0.749, 6755., 0.75, "", "", "tests performed", "", "", "", 
  "", "", "", "", "", "", 59.26, 9.0064*^6, 106.749, 44.4, 19.202, 13.748, 
  45436.686, 0.7, 145.183, 6.35, 28.4, 30.9, "", 7.37, 81.54, 0.922}, 
 {"AUT", "Europe", "Austria", "2020-05-16", 16201., 92., 52.571, 629., 1., 
  2., 1798.832, 10.215, 5.837, 69.839, 0.111, 0.222, 1.01, 50., 5.552, 158., 
  17.543, "", "", "", "", 6042., 357393., 39.682, 0.671, 6529., 0.725, "", 
  "", "tests performed", "", "", "", "", "", "", "", "", "", 59.26, 
  9.0064*^6, 106.749, 44.4, 19.202, 13.748, 45436.686, 0.7, 145.183, 6.35, 
  28.4, 30.9, "", 7.37, 81.54, 0.922}, {"AUT", "Europe", "Austria", 
  "2020-05-17", 16242., 41., 53., 629., 0., 1.571, 1803.384, 4.552, 5.885, 
  69.839, 0., 0.174, 0.96, 48., 5.33, 149., 16.544, "", "", "", "", 5116., 
  362509., 40.25, 0.568, 6572., 0.73, "", "", "tests performed", "", "", "", 
  "", "", "", "", "", "", 59.26, 9.0064*^6, 106.749, 44.4, 19.202, 13.748, 
  45436.686, 0.7, 145.183, 6.35, 28.4, 30.9, "", 7.37, 81.54, 0.922}, 
 {"AUT", "Europe", "Austria", "2020-05-18", 16269., 27., 55.286, 629., 0., 
  1.286, 1806.382, 2.998, 6.138, 69.839, 0., 0.143, 0.92, 45., 4.996, 151., 
  16.766, "", "", "", "", 3560., 366069., 40.645, 0.395, 6655., 0.739, "", 
  "", "tests performed", "", "", "", "", "", "", "", "", "", 59.26, 
  9.0064*^6, 106.749, 44.4, 19.202, 13.748, 45436.686, 0.7, 145.183, 6.35, 
  28.4, 30.9, "", 7.37, 81.54, 0.922}, {"AUT", "Europe", "Austria", 
  "2020-05-19", 16321., 52., 51.429, 632., 3., 1.286, 1812.156, 5.774, 5.71, 
  70.172, 0.333, 0.143, 0.89, 39., 4.33, 143., 15.878, "", "", "", "", 6366., 
  372435., 41.352, 0.707, 6160., 0.684, "", "", "tests performed", "", "", 
  "", "", "", "", "", "", "", 59.26, 9.0064*^6, 106.749, 44.4, 19.202, 
  13.748, 45436.686, 0.7, 145.183, 6.35, 28.4, 30.9, "", 7.37, 81.54, 0.922}, 
 {"AUT", "Europe", "Austria", "2020-05-20", 16353., 32., 50.857, 633., 1., 
  1.286, 1815.709, 3.553, 5.647, 70.283, 0.111, 0.143, 0.86, 37., 4.108, 
  137., 15.211, "", "", "", "", 7157., 379592., 42.147, 0.795, 6191., 0.687, 
  "", "", "tests performed", "", "", "", "", "", "", "", "", "", 59.26, 
  9.0064*^6, 106.749, 44.4, 19.202, 13.748, 45436.686, 0.7, 145.183, 6.35, 
  28.4, 30.9, "", 7.37, 81.54, 0.922}, {"AUT", "Europe", "Austria", 
  "2020-05-21", 16404., 51., 49.429, 633., 0., 1., 1821.371, 5.663, 5.488, 
  70.283, 0., 0.111, 0.84, 32., 3.553, 156., 17.321, "", "", "", "", 6045., 
  385637., 42.818, 0.671, 5862., 0.651, "", "", "tests performed", "", "", 
  "", "", "", "", "", "", "", 59.26, 9.0064*^6, 106.749, 44.4, 19.202, 
  13.748, 45436.686, 0.7, 145.183, 6.35, 28.4, 30.9, "", 7.37, 81.54, 0.922}, 
 {"AUT", "Europe", "Austria", "2020-05-22", 16436., 32., 46.714, 635., 2., 
  1., 1824.924, 3.553, 5.187, 70.505, 0.222, 0.111, 0.81, 31., 3.442, 128., 
  14.212, "", "", "", "", 4851., 390488., 43.357, 0.539, 5591., 0.621, "", 
  "", "tests performed", "", "", "", "", "", "", "", "", "", 59.26, 
  9.0064*^6, 106.749, 44.4, 19.202, 13.748, 45436.686, 0.7, 145.183, 6.35, 
  28.4, 30.9, "", 7.37, 81.54, 0.922}, {"AUT", "Europe", "Austria", 
  "2020-05-23", 16486., 50., 40.714, 639., 4., 1.429, 1830.476, 5.552, 4.521, 
  70.95, 0.444, 0.159, 0.79, 28., 3.109, 116., 12.88, "", "", "", "", 5875., 
  396363., 44.009, 0.652, 5567., 0.618, "", "", "tests performed", "", "", 
  "", "", "", "", "", "", "", 59.26, 9.0064*^6, 106.749, 44.4, 19.202, 
  13.748, 45436.686, 0.7, 145.183, 6.35, 28.4, 30.9, "", 7.37, 81.54, 0.922}, 
 {"AUT", "Europe", "Austria", "2020-05-24", 16503., 17., 37.286, 640., 1., 
  1.571, 1832.364, 1.888, 4.14, 71.061, 0.111, 0.174, 0.78, 29., 3.22, 108., 
  11.991, "", "", "", "", 5494., 401857., 44.619, 0.61, 5621., 0.624, "", "", 
  "tests performed", "", "", "", "", "", "", "", "", "", 59.26, 9.0064*^6, 
  106.749, 44.4, 19.202, 13.748, 45436.686, 0.7, 145.183, 6.35, 28.4, 30.9, 
  "", 7.37, 81.54, 0.922}, {"AUT", "Europe", "Austria", "2020-05-25", 16539., 
  36., 38.571, 641., 1., 1.714, 1836.361, 3.997, 4.283, 71.172, 0.111, 0.19, 
  0.79, 31., 3.442, 108., 11.991, "", "", "", "", 3484., 405341., 45.006, 
  0.387, 5610., 0.623, "", "", "tests performed", "", "", "", "", "", "", "", 
  "", "", 59.26, 9.0064*^6, 106.749, 44.4, 19.202, 13.748, 45436.686, 0.7, 
  145.183, 6.35, 28.4, 30.9, "", 7.37, 81.54, 0.922}, 
 {"AUT", "Europe", "Austria", "2020-05-26", 16557., 18., 33.714, 643., 2., 
  1.571, 1838.359, 1.999, 3.743, 71.394, 0.222, 0.174, 0.78, 32., 3.553, 95., 
  10.548, "", "", "", "", 5844., 411185., 45.655, 0.649, 5536., 0.615, "", 
  "", "tests performed", "", "", "", "", "", "", "", "", "", 59.26, 
  9.0064*^6, 106.749, 44.4, 19.202, 13.748, 45436.686, 0.7, 145.183, 6.35, 
  28.4, 30.9, "", 7.37, 81.54, 0.922}, {"AUT", "Europe", "Austria", 
  "2020-05-27", 16591., 34., 34., 645., 2., 1.714, 1842.134, 3.775, 3.775, 
  71.616, 0.222, 0.19, 0.81, 32., 3.553, 84., 9.327, "", "", "", "", 7521., 
  418706., 46.49, 0.835, 5588., 0.62, "", "", "tests performed", "", "", "", 
  "", "", "", "", "", "", 59.26, 9.0064*^6, 106.749, 44.4, 19.202, 13.748, 
  45436.686, 0.7, 145.183, 6.35, 28.4, 30.9, "", 7.37, 81.54, 0.922}, 
 {"AUT", "Europe", "Austria", "2020-05-28", 16628., 37., 32., 668., 23., 5., 
  1846.243, 4.108, 3.553, 74.169, 2.554, 0.555, 0.8, 30., 3.331, 77., 8.549, 
  "", "", "", "", 8666., 427372., 47.452, 0.962, 5962., 0.662, "", "", 
  "tests performed", "", "", "", "", "", "", "", "", "", 59.26, 9.0064*^6, 
  106.749, 44.4, 19.202, 13.748, 45436.686, 0.7, 145.183, 6.35, 28.4, 30.9, 
  "", 7.37, 81.54, 0.922}, {"AUT", "Europe", "Austria", "2020-05-29", 16655., 
  27., 31.286, 668., 0., 4.714, 1849.241, 2.998, 3.474, 74.169, 0., 0.523, 
  0.8, 25., 2.776, 78., 8.661, "", "", "", "", 6930., 434302., 48.221, 0.769, 
  6259., 0.695, "", "", "tests performed", "", "", "", "", "", "", "", "", 
  "", 53.7, 9.0064*^6, 106.749, 44.4, 19.202, 13.748, 45436.686, 0.7, 
  145.183, 6.35, 28.4, 30.9, "", 7.37, 81.54, 0.922}, 
 {"AUT", "Europe", "Austria", "2020-05-30", 16685., 30., 28.429, 668., 0., 
  4.143, 1852.572, 3.331, 3.156, 74.169, 0., 0.46, 0.81, 23., 2.554, 75., 
  8.327, "", "", "", "", 7841., 442143., 49.092, 0.871, 6540., 0.726, "", "", 
  "tests performed", "", "", "", "", "", "", "", "", "", 53.7, 9.0064*^6, 
  106.749, 44.4, 19.202, 13.748, 45436.686, 0.7, 145.183, 6.35, 28.4, 30.9, 
  "", 7.37, 81.54, 0.922}, {"AUT", "Europe", "Austria", "2020-05-31", 16731., 
  46., 32.571, 668., 0., 4., 1857.679, 5.107, 3.616, 74.169, 0., 0.444, 0.84, 
  27., 2.998, 70., 7.772, "", "", "", "", 6391., 448534., 49.802, 0.71, 
  6668., 0.74, "", "", "tests performed", "", "", "", "", "", "", "", "", "", 
  53.7, 9.0064*^6, 106.749, 44.4, 19.202, 13.748, 45436.686, 0.7, 145.183, 
  6.35, 28.4, 30.9, "", 7.37, 81.54, 0.922}, {"AUT", "Europe", "Austria", 
  "2020-06-01", 16733., 2., 27.714, 668., 0., 3.857, 1857.901, 0.222, 3.077, 
  74.169, 0., 0.428, 0.81, 29., 3.22, 68., 7.55, "", "", "", "", 3286., 
  451820., 50.167, 0.365, 6640., 0.737, "", "", "tests performed", "", "", 
  "", "", "", "", "", "", "", 53.7, 9.0064*^6, 106.749, 44.4, 19.202, 13.748, 
  45436.686, 0.7, 145.183, 6.35, 28.4, 30.9, "", 7.37, 81.54, 0.922}, 
 {"AUT", "Europe", "Austria", "2020-06-02", 16759., 26., 28.857, 669., 1., 
  3.714, 1860.788, 2.887, 3.204, 74.281, 0.111, 0.412, 0.85, 26., 2.887, 62., 
  6.884, "", "", "", "", 4558., 456378., 50.673, 0.506, 6456., 0.717, "", "", 
  "tests performed", "", "", "", "", "", "", "", "", "", 53.7, 9.0064*^6, 
  106.749, 44.4, 19.202, 13.748, 45436.686, 0.7, 145.183, 6.35, 28.4, 30.9, 
  "", 7.37, 81.54, 0.922}, {"AUT", "Europe", "Austria", "2020-06-03", 16771., 
  12., 25.714, 670., 1., 3.571, 1862.12, 1.332, 2.855, 74.392, 0.111, 0.397, 
  0.88, 21., 2.332, 66., 7.328, "", "", "", "", 6580., 462958., 51.403, 
  0.731, 6322., 0.702, "", "", "tests performed", "", "", "", "", "", "", "", 
  "", "", 50., 9.0064*^6, 106.749, 44.4, 19.202, 13.748, 45436.686, 0.7, 
  145.183, 6.35, 28.4, 30.9, "", 7.37, 81.54, 0.922}, 
 {"AUT", "Europe", "Austria", "2020-06-04", 16805., 34., 25.286, 670., 0., 
  0.286, 1865.895, 3.775, 2.808, 74.392, 0., 0.032, 0.95, 22., 2.443, 65., 
  7.217, "", "", "", "", 8508., 471466., 52.348, 0.945, 6299., 0.699, "", "", 
  "tests performed", "", "", "", "", "", "", "", "", "", 50., 9.0064*^6, 
  106.749, 44.4, 19.202, 13.748, 45436.686, 0.7, 145.183, 6.35, 28.4, 30.9, 
  "", 7.37, 81.54, 0.922}, {"AUT", "Europe", "Austria", "2020-06-05", 16843., 
  38., 26.857, 672., 2., 0.571, 1870.115, 4.219, 2.982, 74.614, 0.222, 0.063, 
  1., 20., 2.221, 55., 6.107, "", "", "", "", 7983., 479449., 53.234, 0.886, 
  6450., 0.716, "", "", "tests performed", "", "", "", "", "", "", "", "", 
  "", 50., 9.0064*^6, 106.749, 44.4, 19.202, 13.748, 45436.686, 0.7, 145.183, 
  6.35, 28.4, 30.9, "", 7.37, 81.54, 0.922}, {"AUT", "Europe", "Austria", 
  "2020-06-06", 16898., 55., 30.429, 672., 0., 0.571, 1876.221, 6.107, 3.379, 
  74.614, 0., 0.063, 1.04, 17., 1.888, 55., 6.107, "", "", "", "", 6463., 
  485912., 53.952, 0.718, 6253., 0.694, "", "", "tests performed", "", "", 
  "", "", "", "", "", "", "", 50., 9.0064*^6, 106.749, 44.4, 19.202, 13.748, 
  45436.686, 0.7, 145.183, 6.35, 28.4, 30.9, "", 7.37, 81.54, 0.922}, 
 {"AUT", "Europe", "Austria", "2020-06-07", 16902., 4., 24.429, 672., 0., 
  0.571, 1876.665, 0.444, 2.712, 74.614, 0., 0.063, 1.01, 17., 1.888, 52., 
  5.774, "", "", "", "", 3685., 489597., 54.361, 0.409, 5866., 0.651, "", "", 
  "tests performed", "", "", "", "", "", "", "", "", "", 50., 9.0064*^6, 
  106.749, 44.4, 19.202, 13.748, 45436.686, 0.7, 145.183, 6.35, 28.4, 30.9, 
  "", 7.37, 81.54, 0.922}, {"AUT", "Europe", "Austria", "2020-06-08", 16968., 
  66., 33.571, 672., 0., 0.571, 1883.994, 7.328, 3.728, 74.614, 0., 0.063, 
  1.05, 17., 1.888, 65., 7.217, "", "", "", "", 5164., 494761., 54.934, 
  0.573, 6134., 0.681, "", "", "tests performed", "", "", "", "", "", "", "", 
  "", "", 50., 9.0064*^6, 106.749, 44.4, 19.202, 13.748, 45436.686, 0.7, 
  145.183, 6.35, 28.4, 30.9, "", 7.37, 81.54, 0.922}, 
 {"AUT", "Europe", "Austria", "2020-06-09", 16979., 11., 31.429, 672., 0., 
  0.429, 1885.215, 1.221, 3.49, 74.614, 0., 0.048, 0.98, 19., 2.11, 65., 
  7.217, "", "", "", "", 6160., 500921., 55.618, 0.684, 6363., 0.706, "", "", 
  "tests performed", "", "", "", "", "", "", "", "", "", 50., 9.0064*^6, 
  106.749, 44.4, 19.202, 13.748, 45436.686, 0.7, 145.183, 6.35, 28.4, 30.9, 
  "", 7.37, 81.54, 0.922}, {"AUT", "Europe", "Austria", "2020-06-10", 17005., 
  26., 33.429, 673., 1., 0.429, 1888.102, 2.887, 3.712, 74.725, 0.111, 0.048, 
  0.97, 17., 1.888, 63., 6.995, "", "", "", "", 5423., 506344., 56.22, 0.602, 
  6198., 0.688, "", "", "tests performed", "", "", "", "", "", "", "", "", 
  "", 50., 9.0064*^6, 106.749, 44.4, 19.202, 13.748, 45436.686, 0.7, 145.183, 
  6.35, 28.4, 30.9, "", 7.37, 81.54, 0.922}, {"AUT", "Europe", "Austria", 
  "2020-06-11", 17034., 29., 32.714, 674., 1., 0.571, 1891.322, 3.22, 3.632, 
  74.836, 0.111, 0.063, 0.95, 14., 1.554, 67., 7.439, "", "", "", "", 3967., 
  510311., 56.661, 0.44, 5549., 0.616, "", "", "tests performed", "", "", "", 
  "", "", "", "", "", "", 50., 9.0064*^6, 106.749, 44.4, 19.202, 13.748, 
  45436.686, 0.7, 145.183, 6.35, 28.4, 30.9, "", 7.37, 81.54, 0.922}, 
 {"AUT", "Europe", "Austria", "2020-06-12", 17064., 30., 31.571, 675., 1., 
  0.429, 1894.653, 3.331, 3.505, 74.947, 0.111, 0.048, 0.93, 9., 0.999, 60., 
  6.662, "", "", "", "", 6270., 516581., 57.357, 0.696, 5305., 0.589, "", "", 
  "tests performed", "", "", "", "", "", "", "", "", "", 50., 9.0064*^6, 
  106.749, 44.4, 19.202, 13.748, 45436.686, 0.7, 145.183, 6.35, 28.4, 30.9, 
  "", 7.37, 81.54, 0.922}, {"AUT", "Europe", "Austria", "2020-06-13", 17078., 
  14., 25.714, 677., 2., 0.714, 1896.207, 1.554, 2.855, 75.169, 0.222, 0.079, 
  0.94, 10., 1.11, 62., 6.884, "", "", "", "", 4395., 520976., 57.845, 0.488, 
  5009., 0.556, "", "", "tests performed", "", "", "", "", "", "", "", "", 
  "", 50., 9.0064*^6, 106.749, 44.4, 19.202, 13.748, 45436.686, 0.7, 145.183, 
  6.35, 28.4, 30.9, "", 7.37, 81.54, 0.922}, {"AUT", "Europe", "Austria", 
  "2020-06-14", 17109., 31., 29.571, 677., 0., 0.714, 1899.649, 3.442, 3.283, 
  75.169, 0., 0.079, 1.01, 12., 1.332, 57., 6.329, "", "", "", "", 3864., 
  524840., 58.274, 0.429, 5035., 0.559, "", "", "tests performed", "", "", 
  "", "", "", "", "", "", "", 50., 9.0064*^6, 106.749, 44.4, 19.202, 13.748, 
  45436.686, 0.7, 145.183, 6.35, 28.4, 30.9, "", 7.37, 81.54, 0.922}, 
 {"AUT", "Europe", "Austria", "2020-06-15", 17135., 26., 23.857, 678., 1., 
  0.857, 1902.536, 2.887, 2.649, 75.28, 0.111, 0.095, 1.05, 15., 1.665, 64., 
  7.106, "", "", "", "", 2830., 527670., 58.588, 0.314, 4701., 0.522, "", "", 
  "tests performed", "", "", "", "", "", "", "", "", "", 50., 9.0064*^6, 
  106.749, 44.4, 19.202, 13.748, 45436.686, 0.7, 145.183, 6.35, 28.4, 30.9, 
  "", 7.37, 81.54, 0.922}, {"AUT", "Europe", "Austria", "2020-06-16", 17189., 
  54., 30., 681., 3., 1.286, 1908.532, 5.996, 3.331, 75.613, 0.333, 0.143, 
  1.11, 12., 1.332, 66., 7.328, "", "", "", "", 5030., 532700., 59.147, 
  0.558, 4540., 0.504, "", "", "tests performed", "", "", "", "", "", "", "", 
  "", "", 50., 9.0064*^6, 106.749, 44.4, 19.202, 13.748, 45436.686, 0.7, 
  145.183, 6.35, 28.4, 30.9, "", 7.37, 81.54, 0.922}, 
 {"AUT", "Europe", "Austria", "2020-06-17", 17203., 14., 28.286, 687., 6., 
  2., 1910.086, 1.554, 3.141, 76.279, 0.666, 0.222, 1.07, 11., 1.221, 60., 
  6.662, "", "", "", "", 7915., 540615., 60.026, 0.879, 4896., 0.544, "", "", 
  "tests performed", "", "", "", "", "", "", "", "", "", 50., 9.0064*^6, 
  106.749, 44.4, 19.202, 13.748, 45436.686, 0.7, 145.183, 6.35, 28.4, 30.9, 
  "", 7.37, 81.54, 0.922}, {"AUT", "Europe", "Austria", "2020-06-18", 17223., 
  20., 27., 688., 1., 2., 1912.307, 2.221, 2.998, 76.39, 0.111, 0.222, 1.09, 
  8., 0.888, 64., 7.106, "", "", "", "", 5312., 545927., 60.615, 0.59, 5088., 
  0.565, "", "", "tests performed", "", "", "", "", "", "", "", "", "", 50., 
  9.0064*^6, 106.749, 44.4, 19.202, 13.748, 45436.686, 0.7, 145.183, 6.35, 
  28.4, 30.9, "", 7.37, 81.54, 0.922}, {"AUT", "Europe", "Austria", 
  "2020-06-19", 17271., 48., 29.571, 688., 0., 1.857, 1917.636, 5.33, 3.283, 
  76.39, 0., 0.206, 1.14, 7., 0.777, 68., 7.55, "", "", "", "", 6203., 
  552130., 61.304, 0.689, 5078., 0.564, "", "", "tests performed", "", "", 
  "", "", "", "", "", "", "", 50., 9.0064*^6, 106.749, 44.4, 19.202, 13.748, 
  45436.686, 0.7, 145.183, 6.35, 28.4, 30.9, "", 7.37, 81.54, 0.922}, 
 {"AUT", "Europe", "Austria", "2020-06-20", 17323., 52., 35., 688., 0., 
  1.571, 1923.41, 5.774, 3.886, 76.39, 0., 0.174, 1.16, 8., 0.888, 66., 
  7.328, "", "", "", "", 6078., 558208., 61.979, 0.675, 5319., 0.591, "", "", 
  "tests performed", "", "", "", "", "", "", "", "", "", 50., 9.0064*^6, 
  106.749, 44.4, 19.202, 13.748, 45436.686, 0.7, 145.183, 6.35, 28.4, 30.9, 
  "", 7.37, 81.54, 0.922}, {"AUT", "Europe", "Austria", "2020-06-21", 17341., 
  18., 33.143, 690., 2., 1.857, 1925.409, 1.999, 3.68, 76.612, 0.222, 0.206, 
  1.14, 8., 0.888, 61., 6.773, "", "", "", "", 2376., 560584., 62.243, 0.264, 
  5106., 0.567, "", "", "tests performed", "", "", "", "", "", "", "", "", 
  "", 50., 9.0064*^6, 106.749, 44.4, 19.202, 13.748, 45436.686, 0.7, 145.183, 
  6.35, 28.4, 30.9, "", 7.37, 81.54, 0.922}, {"AUT", "Europe", "Austria", 
  "2020-06-22", 17380., 39., 35., 690., 0., 1.714, 1929.739, 4.33, 3.886, 
  76.612, 0., 0.19, 1.17, 10., 1.11, 59., 6.551, "", "", "", "", 5216., 
  565800., 62.822, 0.579, 5447., 0.605, "", "", "tests performed", "", "", 
  "", "", "", "", "", "", "", 50., 9.0064*^6, 106.749, 44.4, 19.202, 13.748, 
  45436.686, 0.7, 145.183, 6.35, 28.4, 30.9, "", 7.37, 81.54, 0.922}, 
 {"AUT", "Europe", "Austria", "2020-06-23", 17408., 28., 31.286, 693., 3., 
  1.714, 1932.848, 3.109, 3.474, 76.945, 0.333, 0.19, 1.19, 11., 1.221, 57., 
  6.329, "", "", "", "", 6673., 572473., 63.563, 0.741, 5682., 0.631, "", "", 
  "tests performed", "", "", "", "", "", "", "", "", "", 50., 9.0064*^6, 
  106.749, 44.4, 19.202, 13.748, 45436.686, 0.7, 145.183, 6.35, 28.4, 30.9, 
  "", 7.37, 81.54, 0.922}, {"AUT", "Europe", "Austria", "2020-06-24", 17449., 
  41., 35.143, 693., 0., 0.857, 1937.4, 4.552, 3.902, 76.945, 0., 0.095, 
  1.22, 11., 1.221, 59., 6.551, "", "", "", "", 6111., 578584., 64.241, 
  0.679, 5424., 0.602, "", "", "tests performed", "", "", "", "", "", "", "", 
  "", "", 50., 9.0064*^6, 106.749, 44.4, 19.202, 13.748, 45436.686, 0.7, 
  145.183, 6.35, 28.4, 30.9, "", 7.37, 81.54, 0.922}, 
 {"AUT", "Europe", "Austria", "2020-06-25", 17477., 28., 36.286, 698., 5., 
  1.429, 1940.509, 3.109, 4.029, 77.5, 0.555, 0.159, 1.26, 11., 1.221, 60., 
  6.662, "", "", "", "", 5659., 584243., 64.87, 0.628, 5474., 0.608, "", "", 
  "tests performed", "", "", "", "", "", "", "", "", "", 50., 9.0064*^6, 
  106.749, 44.4, 19.202, 13.748, 45436.686, 0.7, 145.183, 6.35, 28.4, 30.9, 
  "", 7.37, 81.54, 0.922}, {"AUT", "Europe", "Austria", "2020-06-26", 17522., 
  45., 35.857, 698., 0., 1.429, 1945.505, 4.996, 3.981, 77.5, 0., 0.159, 
  1.33, 10., 1.11, 60., 6.662, "", "", "", "", 6199., 590442., 65.558, 0.688, 
  5473., 0.608, "", "", "tests performed", "", "", "", "", "", "", "", "", 
  "", 50., 9.0064*^6, 106.749, 44.4, 19.202, 13.748, 45436.686, 0.7, 145.183, 
  6.35, 28.4, 30.9, "", 7.37, 81.54, 0.922}, {"AUT", "Europe", "Austria", 
  "2020-06-27", 17580., 58., 36.714, 700., 2., 1.714, 1951.945, 6.44, 4.076, 
  77.723, 0.222, 0.19, 1.42, 10., 1.11, 61., 6.773, "", "", "", "", 7053., 
  597495., 66.341, 0.783, 5612., 0.623, "", "", "tests performed", "", "", 
  "", "", "", "", "", "", "", 50., 9.0064*^6, 106.749, 44.4, 19.202, 13.748, 
  45436.686, 0.7, 145.183, 6.35, 28.4, 30.9, "", 7.37, 81.54, 0.922}, 
 {"AUT", "Europe", "Austria", "2020-06-28", 17654., 74., 44.714, 702., 2., 
  1.714, 1960.162, 8.216, 4.965, 77.945, 0.222, 0.19, 1.5, 9., 0.999, 62., 
  6.884, "", "", "", "", 5025., 602520., 66.899, 0.558, 5991., 0.665, "", "", 
  "tests performed", "", "", "", "", "", "", "", "", "", 50., 9.0064*^6, 
  106.749, 44.4, 19.202, 13.748, 45436.686, 0.7, 145.183, 6.35, 28.4, 30.9, 
  "", 7.37, 81.54, 0.922}, {"AUT", "Europe", "Austria", "2020-06-29", 17723., 
  69., 49., 703., 1., 1.857, 1967.823, 7.661, 5.441, 78.056, 0.111, 0.206, 
  1.52, 8., 0.888, 66., 7.328, "", "", "", "", 3855., 606375., 67.327, 0.428, 
  5796., 0.644, "", "", "tests performed", "", "", "", "", "", "", "", "", 
  "", 50., 9.0064*^6, 106.749, 44.4, 19.202, 13.748, 45436.686, 0.7, 145.183, 
  6.35, 28.4, 30.9, "", 7.37, 81.54, 0.922}, {"AUT", "Europe", "Austria", 
  "2020-06-30", 17766., 43., 51.143, 705., 2., 1.714, 1972.597, 4.774, 5.679, 
  78.278, 0.222, 0.19, 1.52, 6., 0.666, 58., 6.44, "", "", "", "", 6381., 
  612756., 68.036, 0.708, 5755., 0.639, "", "", "tests performed", "", "", 
  "", "", "", "", "", "", "", 50., 9.0064*^6, 106.749, 44.4, 19.202, 13.748, 
  45436.686, 0.7, 145.183, 6.35, 28.4, 30.9, "", 7.37, 81.54, 0.922}, 
 {"AUT", "Europe", "Austria", "2020-07-01", 17873., 107., 60.571, 705., 0., 
  1.714, 1984.478, 11.88, 6.725, 78.278, 0., 0.19, 1.54, 9., 0.999, 65., 
  7.217, "", "", "", "", 8110., 620866., 68.936, 0.9, 6040., 0.671, "", "", 
  "tests performed", "", "", "", "", "", "", "", "", "", 41.67, 9.0064*^6, 
  106.749, 44.4, 19.202, 13.748, 45436.686, 0.7, 145.183, 6.35, 28.4, 30.9, 
  "", 7.37, 81.54, 0.922}, {"AUT", "Europe", "Austria", "2020-07-02", 17941., 
  68., 66.286, 705., 0., 1., 1992.028, 7.55, 7.36, 78.278, 0., 0.111, 1.51, 
  7., 0.777, 62., 6.884, "", "", "", "", 7834., 628700., 69.806, 0.87, 6351., 
  0.705, "", "", "tests performed", "", "", "", "", "", "", "", "", "", 
  41.67, 9.0064*^6, 106.749, 44.4, 19.202, 13.748, 45436.686, 0.7, 145.183, 
  6.35, 28.4, 30.9, "", 7.37, 81.54, 0.922}, {"AUT", "Europe", "Austria", 
  "2020-07-03", 18050., 109., 75.429, 705., 0., 1., 2004.13, 12.103, 8.375, 
  78.278, 0., 0.111, 1.5, 7., 0.777, 65., 7.217, "", "", "", "", 6805., 
  635505., 70.561, 0.756, 6438., 0.715, "", "", "tests performed", "", "", 
  "", "", "", "", "", "", "", 41.67, 9.0064*^6, 106.749, 44.4, 19.202, 
  13.748, 45436.686, 0.7, 145.183, 6.35, 28.4, 30.9, "", 7.37, 81.54, 0.922}, 
 {"AUT", "Europe", "Austria", "2020-07-04", 18165., 115., 83.571, 705., 0., 
  0.714, 2016.899, 12.769, 9.279, 78.278, 0., 0.079, 1.47, 8., 0.888, 60., 
  6.662, "", "", "", "", 7174., 642679., 71.358, 0.797, 6455., 0.717, "", "", 
  "tests performed", "", "", "", "", "", "", "", "", "", 41.67, 9.0064*^6, 
  106.749, 44.4, 19.202, 13.748, 45436.686, 0.7, 145.183, 6.35, 28.4, 30.9, 
  "", 7.37, 81.54, 0.922}, {"AUT", "Europe", "Austria", "2020-07-05", 18280., 
  115., 89.429, 706., 1., 0.571, 2029.668, 12.769, 9.929, 78.389, 0.111, 
  0.063, 1.41, 10., 1.11, 62., 6.884, "", "", "", "", 5125., 647804., 71.927, 
  0.569, 6469., 0.718, "", "", "tests performed", "", "", "", "", "", "", "", 
  "", "", 41.67, 9.0064*^6, 106.749, 44.4, 19.202, 13.748, 45436.686, 0.7, 
  145.183, 6.35, 28.4, 30.9, "", 7.37, 81.54, 0.922}, 
 {"AUT", "Europe", "Austria", "2020-07-06", 18365., 85., 91.714, 706., 0., 
  0.429, 2039.106, 9.438, 10.183, 78.389, 0., 0.048, 1.33, 11., 1.221, 67., 
  7.439, "", "", "", "", 6301., 654105., 72.627, 0.7, 6819., 0.757, "", "", 
  "tests performed", "", "", "", "", "", "", "", "", "", 41.67, 9.0064*^6, 
  106.749, 44.4, 19.202, 13.748, 45436.686, 0.7, 145.183, 6.35, 28.4, 30.9, 
  "", 7.37, 81.54, 0.922}, {"AUT", "Europe", "Austria", "2020-07-07", 18421., 
  56., 93.571, 706., 0., 0.143, 2045.323, 6.218, 10.389, 78.389, 0., 0.016, 
  1.26, 10., 1.11, 81., 8.994, "", "", "", "", 6044., 660149., 73.298, 0.671, 
  6770., 0.752, "", "", "tests performed", "", "", "", "", "", "", "", "", 
  "", 41.67, 9.0064*^6, 106.749, 44.4, 19.202, 13.748, 45436.686, 0.7, 
  145.183, 6.35, 28.4, 30.9, "", 7.37, 81.54, 0.922}, 
 {"AUT", "Europe", "Austria", "2020-07-08", 18513., 92., 91.429, 706., 0., 
  0.143, 2055.538, 10.215, 10.152, 78.389, 0., 0.016, 1.21, 11., 1.221, 66., 
  7.328, "", "", "", "", 8071., 668220., 74.194, 0.896, 6765., 0.751, "", "", 
  "tests performed", "", "", "", "", "", "", "", "", "", 41.67, 9.0064*^6, 
  106.749, 44.4, 19.202, 13.748, 45436.686, 0.7, 145.183, 6.35, 28.4, 30.9, 
  "", 7.37, 81.54, 0.922}, {"AUT", "Europe", "Austria", "2020-07-09", 18615., 
  102., 96.286, 706., 0., 0.143, 2066.864, 11.325, 10.691, 78.389, 0., 0.016, 
  1.19, 12., 1.332, 66., 7.328, "", "", "", "", 7507., 675727., 75.027, 
  0.834, 6718., 0.746, "", "", "tests performed", "", "", "", "", "", "", "", 
  "", "", 41.67, 9.0064*^6, 106.749, 44.4, 19.202, 13.748, 45436.686, 0.7, 
  145.183, 6.35, 28.4, 30.9, "", 7.37, 81.54, 0.922}, 
 {"AUT", "Europe", "Austria", "2020-07-10", 18709., 94., 94.143, 706., 0., 
  0.143, 2077.301, 10.437, 10.453, 78.389, 0., 0.016, 1.15, 9., 0.999, 71., 
  7.883, "", "", "", "", 7757., 683484., 75.889, 0.861, 6854., 0.761, "", "", 
  "tests performed", "", "", "", "", "", "", "", "", "", 37.96, 9.0064*^6, 
  106.749, 44.4, 19.202, 13.748, 45436.686, 0.7, 145.183, 6.35, 28.4, 30.9, 
  "", 7.37, 81.54, 0.922}, {"AUT", "Europe", "Austria", "2020-07-11", 18783., 
  74., 88.286, 706., 0., 0.143, 2085.517, 8.216, 9.803, 78.389, 0., 0.016, 
  1.14, 9., 0.999, 68., 7.55, "", "", "", "", 8225., 691709., 76.802, 0.913, 
  7004., 0.778, "", "", "tests performed", "", "", "", "", "", "", "", "", 
  "", 37.96, 9.0064*^6, 106.749, 44.4, 19.202, 13.748, 45436.686, 0.7, 
  145.183, 6.35, 28.4, 30.9, "", 7.37, 81.54, 0.922}, 
 {"AUT", "Europe", "Austria", "2020-07-12", 18897., 114., 88.143, 708., 2., 
  0.286, 2098.175, 12.658, 9.787, 78.611, 0.222, 0.032, 1.16, 10., 1.11, 73., 
  8.105, "", "", "", "", 5031., 696740., 77.361, 0.559, 6991., 0.776, "", "", 
  "tests performed", "", "", "", "", "", "", "", "", "", 37.96, 9.0064*^6, 
  106.749, 44.4, 19.202, 13.748, 45436.686, 0.7, 145.183, 6.35, 28.4, 30.9, 
  "", 7.37, 81.54, 0.922}, {"AUT", "Europe", "Austria", "2020-07-13", 18948., 
  51., 83.286, 708., 0., 0.286, 2103.837, 5.663, 9.247, 78.611, 0., 0.032, 
  1.16, 8., 0.888, 74., 8.216, "", "", "", "", 3876., 700616., 77.791, 0.43, 
  6644., 0.738, "", "", "tests performed", "", "", "", "", "", "", "", "", 
  "", 37.96, 9.0064*^6, 106.749, 44.4, 19.202, 13.748, 45436.686, 0.7, 
  145.183, 6.35, 28.4, 30.9, "", 7.37, 81.54, 0.922}, 
 {"AUT", "Europe", "Austria", "2020-07-14", 19021., 73., 85.714, 709., 1., 
  0.429, 2111.943, 8.105, 9.517, 78.722, 0.111, 0.048, 1.19, 9., 0.999, 74., 
  8.216, "", "", "", "", 7512., 708128., 78.625, 0.834, 6854., 0.761, "", "", 
  "tests performed", "", "", "", "", "", "", "", "", "", 37.96, 9.0064*^6, 
  106.749, 44.4, 19.202, 13.748, 45436.686, 0.7, 145.183, 6.35, 28.4, 30.9, 
  "", 7.37, 81.54, 0.922}, {"AUT", "Europe", "Austria", "2020-07-15", 19154., 
  133., 91.571, 710., 1., 0.571, 2126.71, 14.767, 10.167, 78.833, 0.111, 
  0.063, 1.22, 10., 1.11, 86., 9.549, "", "", "", "", 8165., 716293., 79.532, 
  0.907, 6868., 0.763, "", "", "tests performed", "", "", "", "", "", "", "", 
  "", "", 37.96, 9.0064*^6, 106.749, 44.4, 19.202, 13.748, 45436.686, 0.7, 
  145.183, 6.35, 28.4, 30.9, "", 7.37, 81.54, 0.922}, 
 {"AUT", "Europe", "Austria", "2020-07-16", 19270., 116., 93.571, 711., 1., 
  0.714, 2139.59, 12.88, 10.389, 78.944, 0.111, 0.079, 1.22, 11., 1.221, 83., 
  9.216, "", "", "", "", 10052., 726345., 80.648, 1.116, 7231., 0.803, "", 
  "", "tests performed", "", "", "", "", "", "", "", "", "", 37.96, 
  9.0064*^6, 106.749, 44.4, 19.202, 13.748, 45436.686, 0.7, 145.183, 6.35, 
  28.4, 30.9, "", 7.37, 81.54, 0.922}, {"AUT", "Europe", "Austria", 
  "2020-07-17", 19439., 169., 104.286, 711., 0., 0.714, 2158.354, 18.764, 
  11.579, 78.944, 0., 0.079, 1.22, 11., 1.221, 88., 9.771, "", "", "", "", 
  8068., 734413., 81.543, 0.896, 7276., 0.808, "", "", "tests performed", "", 
  "", "", "", "", "", "", "", "", 37.96, 9.0064*^6, 106.749, 44.4, 19.202, 
  13.748, 45436.686, 0.7, 145.183, 6.35, 28.4, 30.9, "", 7.37, 81.54, 0.922}, 
 {"AUT", "Europe", "Austria", "2020-07-18", 19573., 134., 112.857, 711., 0., 
  0.714, 2173.232, 14.878, 12.531, 78.944, 0., 0.079, 1.19, 11., 1.221, 87., 
  9.66, "", "", "", "", 8677., 743090., 82.507, 0.963, 7340., 0.815, "", "", 
  "tests performed", "", "", "", "", "", "", "", "", "", 37.96, 9.0064*^6, 
  106.749, 44.4, 19.202, 13.748, 45436.686, 0.7, 145.183, 6.35, 28.4, 30.9, 
  "", 7.37, 81.54, 0.922}, {"AUT", "Europe", "Austria", "2020-07-19", 19655., 
  82., 108.286, 711., 0., 0.429, 2182.337, 9.105, 12.023, 78.944, 0., 0.048, 
  1.14, 14., 1.554, 85., 9.438, "", "", "", "", 5579., 748669., 83.126, 
  0.619, 7418., 0.824, "", "", "tests performed", "", "", "", "", "", "", "", 
  "", "", 37.96, 9.0064*^6, 106.749, 44.4, 19.202, 13.748, 45436.686, 0.7, 
  145.183, 6.35, 28.4, 30.9, "", 7.37, 81.54, 0.922}, 
 {"AUT", "Europe", "Austria", "2020-07-20", 19743., 88., 113.571, 711., 0., 
  0.429, 2192.108, 9.771, 12.61, 78.944, 0., 0.048, 1.13, 16., 1.777, 96., 
  10.659, "", "", "", "", 49767., 798436., 88.652, 5.526, 13974., 1.552, "", 
  "", "tests performed", "", "", "", "", "", "", "", "", "", 37.96, 
  9.0064*^6, 106.749, 44.4, 19.202, 13.748, 45436.686, 0.7, 145.183, 6.35, 
  28.4, 30.9, "", 7.37, 81.54, 0.922}, {"AUT", "Europe", "Austria", 
  "2020-07-21", 19827., 84., 115.143, 710., -1., 0.143, 2201.435, 9.327, 
  12.785, 78.833, -0.111, 0.016, 1.11, 18., 1.999, 96., 10.659, "", "", "", 
  "", 7164., 805600., 89.448, 0.795, 13925., 1.546, "", "", 
  "tests performed", "", "", "", "", "", "", "", "", "", 37.96, 9.0064*^6, 
  106.749, 44.4, 19.202, 13.748, 45436.686, 0.7, 145.183, 6.35, 28.4, 30.9, 
  "", 7.37, 81.54, 0.922}, {"AUT", "Europe", "Austria", "2020-07-22", 19929., 
  102., 110.714, 711., 1., 0.143, 2212.76, 11.325, 12.293, 78.944, 0.111, 
  0.016, 1.11, 18., 1.999, 93., 10.326, "", "", "", "", 9081., 814681., 
  90.456, 1.008, 14055., 1.561, "", "", "tests performed", "", "", "", "", 
  "", "", "", "", "", 37.96, 9.0064*^6, 106.749, 44.4, 19.202, 13.748, 
  45436.686, 0.7, 145.183, 6.35, 28.4, 30.9, "", 7.37, 81.54, 0.922}, 
 {"AUT", "Europe", "Austria", "2020-07-23", 20099., 170., 118.429, 711., 0., 
  0., 2231.635, 18.875, 13.149, 78.944, 0., 0., 1.13, 15., 1.665, 87., 9.66, 
  "", "", "", "", 11350., 826031., 91.716, 1.26, 14241., 1.581, "", "", 
  "tests performed", "", "", "", "", "", "", "", "", "", 37.96, 9.0064*^6, 
  106.749, 44.4, 19.202, 13.748, 45436.686, 0.7, 145.183, 6.35, 28.4, 30.9, 
  "", 7.37, 81.54, 0.922}, {"AUT", "Europe", "Austria", "2020-07-24", 20214., 
  115., 110.714, 711., 0., 0., 2244.404, 12.769, 12.293, 78.944, 0., 0., 
  1.11, 17., 1.888, 86., 9.549, "", "", "", "", 7810., 833841., 92.583, 
  0.867, 14204., 1.577, "", "", "tests performed", "", "", "", "", "", "", 
  "", "", "", 37.96, 9.0064*^6, 106.749, 44.4, 19.202, 13.748, 45436.686, 
  0.7, 145.183, 6.35, 28.4, 30.9, "", 7.37, 81.54, 0.922}, 
 {"AUT", "Europe", "Austria", "2020-07-25", 20338., 124., 109.286, 712., 1., 
  0.143, 2258.172, 13.768, 12.134, 79.055, 0.111, 0.016, 1.11, 16., 1.777, 
  85., 9.438, "", "", "", "", 7049., 840890., 93.366, 0.783, 13971., 1.551, 
  "", "", "tests performed", "", "", "", "", "", "", "", "", "", 37.96, 
  9.0064*^6, 106.749, 44.4, 19.202, 13.748, 45436.686, 0.7, 145.183, 6.35, 
  28.4, 30.9, "", 7.37, 81.54, 0.922}, {"AUT", "Europe", "Austria", 
  "2020-07-26", 20472., 134., 116.714, 712., 0., 0.143, 2273.05, 14.878, 
  12.959, 79.055, 0., 0.016, 1.12, 15., 1.665, 82., 9.105, "", "", "", "", 
  7008., 847898., 94.144, 0.778, 14176., 1.574, "", "", "tests performed", 
  "", "", "", "", "", "", "", "", "", 37.96, 9.0064*^6, 106.749, 44.4, 
  19.202, 13.748, 45436.686, 0.7, 145.183, 6.35, 28.4, 30.9, "", 7.37, 81.54, 
  0.922}, {"AUT", "Europe", "Austria", "2020-07-27", 20558., 86., 116.429, 
  713., 1., 0.286, 2282.599, 9.549, 12.927, 79.166, 0.111, 0.032, 1.11, 16., 
  1.777, 79., 8.772, "", "", "", "", 5271., 853169., 94.729, 0.585, 7819., 
  0.868, "", "", "tests performed", "", "", "", "", "", "", "", "", "", 
  37.96, 9.0064*^6, 106.749, 44.4, 19.202, 13.748, 45436.686, 0.7, 145.183, 
  6.35, 28.4, 30.9, "", 7.37, 81.54, 0.922}, {"AUT", "Europe", "Austria", 
  "2020-07-28", 20677., 119., 121.429, 713., 0., 0.429, 2295.812, 13.213, 
  13.482, 79.166, 0., 0.048, 1.1, 15., 1.665, 74., 8.216, "", "", "", "", 
  8037., 861206., 95.622, 0.892, 7944., 0.882, "", "", "tests performed", "", 
  "", "", "", "", "", "", "", "", 37.96, 9.0064*^6, 106.749, 44.4, 19.202, 
  13.748, 45436.686, 0.7, 145.183, 6.35, 28.4, 30.9, "", 7.37, 81.54, 0.922}, 
 {"AUT", "Europe", "Austria", "2020-07-29", 20850., 173., 131.571, 716., 3., 
  0.714, 2315.02, 19.209, 14.609, 79.499, 0.333, 0.079, 1.08, 20., 2.221, 
  74., 8.216, "", "", "", "", 9396., 870602., 96.665, 1.043, 7989., 0.887, 
  "", "", "tests performed", "", "", "", "", "", "", "", "", "", 37.96, 
  9.0064*^6, 106.749, 44.4, 19.202, 13.748, 45436.686, 0.7, 145.183, 6.35, 
  28.4, 30.9, "", 7.37, 81.54, 0.922}, {"AUT", "Europe", "Austria", 
  "2020-07-30", 20955., 105., 122.286, 718., 2., 1., 2326.679, 11.658, 
  13.578, 79.721, 0.222, 0.111, 1.03, 18., 1.999, 87., 9.66, "", "", "", "", 
  9434., 880036., 97.712, 1.047, 7715., 0.857, "", "", "tests performed", "", 
  "", "", "", "", "", "", "", "", 37.96, 9.0064*^6, 106.749, 44.4, 19.202, 
  13.748, 45436.686, 0.7, 145.183, 6.35, 28.4, 30.9, "", 7.37, 81.54, 0.922}, 
 {"AUT", "Europe", "Austria", "2020-07-31", 21130., 175., 130.857, 718., 0., 
  1., 2346.109, 19.431, 14.529, 79.721, 0., 0.111, 1.01, 16., 1.777, 84., 
  9.327, "", "", "", "", 10425., 890461., 98.87, 1.158, 8089., 0.898, "", "", 
  "tests performed", "", "", "", "", "", "", "", "", "", 37.96, 9.0064*^6, 
  106.749, 44.4, 19.202, 13.748, 45436.686, 0.7, 145.183, 6.35, 28.4, 30.9, 
  "", 7.37, 81.54, 0.922}, {"AUT", "Europe", "Austria", "2020-08-01", 21212., 
  82., 124.857, 718., 0., 0.857, 2355.214, 9.105, 13.863, 79.721, 0., 0.095, 
  0.98, 19., 2.11, 70., 7.772, "", "", "", "", 7358., 897819., 99.687, 0.817, 
  8133., 0.903, "", "", "tests performed", "", "", "", "", "", "", "", "", 
  "", 37.96, 9.0064*^6, 106.749, 44.4, 19.202, 13.748, 45436.686, 0.7, 
  145.183, 6.35, 28.4, 30.9, "", 7.37, 81.54, 0.922}, 
 {"AUT", "Europe", "Austria", "2020-08-02", 21304., 92., 118.857, 718., 0., 
  0.857, 2365.429, 10.215, 13.197, 79.721, 0., 0.095, 0.97, 20., 2.221, 73., 
  8.105, "", "", "", "", 7495., 905314., 100.519, 0.832, 8202., 0.911, "", 
  "", "tests performed", "", "", "", "", "", "", "", "", "", 37.96, 
  9.0064*^6, 106.749, 44.4, 19.202, 13.748, 45436.686, 0.7, 145.183, 6.35, 
  28.4, 30.9, "", 7.37, 81.54, 0.922}, {"AUT", "Europe", "Austria", 
  "2020-08-03", 21385., 81., 118.143, 718., 0., 0.714, 2374.423, 8.994, 
  13.118, 79.721, 0., 0.079, 0.97, 21., 2.332, 92., 10.215, "", "", "", "", 
  5123., 910437., 101.088, 0.569, 8181., 0.908, "", "", "tests performed", 
  "", "", "", "", "", "", "", "", "", 37.96, 9.0064*^6, 106.749, 44.4, 
  19.202, 13.748, 45436.686, 0.7, 145.183, 6.35, 28.4, 30.9, "", 7.37, 81.54, 
  0.922}, {"AUT", "Europe", "Austria", "2020-08-04", 21481., 96., 114.857, 
  719., 1., 0.857, 2385.082, 10.659, 12.753, 79.832, 0.111, 0.095, 0.97, 23., 
  2.554, 84., 9.327, "", "", "", "", 6341., 916778., 101.792, 0.704, 7939., 
  0.881, "", "", "tests performed", "", "", "", "", "", "", "", "", "", 
  37.96, 9.0064*^6, 106.749, 44.4, 19.202, 13.748, 45436.686, 0.7, 145.183, 
  6.35, 28.4, 30.9, "", 7.37, 81.54, 0.922}, {"AUT", "Europe", "Austria", 
  "2020-08-05", 21566., 85., 102.286, 719., 0., 0.429, 2394.519, 9.438, 
  11.357, 79.832, 0., 0.048, 0.98, 25., 2.776, 90., 9.993, "", "", "", "", 
  7124., 923902., 102.583, 0.791, 7614., 0.845, "", "", "tests performed", 
  "", "", "", "", "", "", "", "", "", 37.96, 9.0064*^6, 106.749, 44.4, 
  19.202, 13.748, 45436.686, 0.7, 145.183, 6.35, 28.4, 30.9, "", 7.37, 81.54, 
  0.922}, {"AUT", "Europe", "Austria", "2020-08-06", 21696., 130., 105.857, 
  719., 0., 0.143, 2408.954, 14.434, 11.754, 79.832, 0., 0.016, 1.01, 25., 
  2.776, 92., 10.215, "", "", "", "", 13373., 937275., 104.068, 1.485, 8177., 
  0.908, "", "", "tests performed", "", "", "", "", "", "", "", "", "", 
  37.96, 9.0064*^6, 106.749, 44.4, 19.202, 13.748, 45436.686, 0.7, 145.183, 
  6.35, 28.4, 30.9, "", 7.37, 81.54, 0.922}, {"AUT", "Europe", "Austria", 
  "2020-08-07", 21837., 141., 101., 720., 1., 0.286, 2424.609, 15.656, 
  11.214, 79.943, 0.111, 0.032, 1.04, 25., 2.776, 93., 10.326, "", "", "", 
  "", 10030., 947305., 105.181, 1.114, 8121., 0.902, "", "", 
  "tests performed", "", "", "", "", "", "", "", "", "", 37.96, 9.0064*^6, 
  106.749, 44.4, 19.202, 13.748, 45436.686, 0.7, 145.183, 6.35, 28.4, 30.9, 
  "", 7.37, 81.54, 0.922}, {"AUT", "Europe", "Austria", "2020-08-08", 21919., 
  82., 101., 721., 1., 0.429, 2433.714, 9.105, 11.214, 80.054, 0.111, 0.048, 
  1.07, 24., 2.665, 96., 10.659, "", "", "", "", 7934., 955239., 106.062, 
  0.881, 8203., 0.911, "", "", "tests performed", "", "", "", "", "", "", "", 
  "", "", 37.96, 9.0064*^6, 106.749, 44.4, 19.202, 13.748, 45436.686, 0.7, 
  145.183, 6.35, 28.4, 30.9, "", 7.37, 81.54, 0.922}, 
 {"AUT", "Europe", "Austria", "2020-08-09", 22033., 114., 104.143, 721., 0., 
  0.429, 2446.371, 12.658, 11.563, 80.054, 0., 0.048, 1.14, 22., 2.443, 99., 
  10.992, "", "", "", "", 6629., 961868., 106.798, 0.736, 8079., 0.897, "", 
  "", "tests performed", "", "", "", "", "", "", "", "", "", 37.96, 
  9.0064*^6, 106.749, 44.4, 19.202, 13.748, 45436.686, 0.7, 145.183, 6.35, 
  28.4, 30.9, "", 7.37, 81.54, 0.922}, {"AUT", "Europe", "Austria", 
  "2020-08-10", 22106., 73., 103., 723., 2., 0.714, 2454.477, 8.105, 11.436, 
  80.276, 0.222, 0.079, 1.21, 24., 2.665, 92., 10.215, "", "", "", "", 3890., 
  965758., 107.23, 0.432, 7903., 0.877, "", "", "tests performed", "", "", 
  "", "", "", "", "", "", "", 37.96, 9.0064*^6, 106.749, 44.4, 19.202, 
  13.748, 45436.686, 0.7, 145.183, 6.35, 28.4, 30.9, "", 7.37, 81.54, 0.922}, 
 {"AUT", "Europe", "Austria", "2020-08-11", 22245., 139., 109.143, 723., 0., 
  0.571, 2469.91, 15.433, 12.118, 80.276, 0., 0.063, 1.29, 25., 2.776, 94., 
  10.437, "", "", "", "", 8750., 974508., 108.202, 0.972, 8247., 0.916, "", 
  "", "tests performed", "", "", "", "", "", "", "", "", "", 37.96, 
  9.0064*^6, 106.749, 44.4, 19.202, 13.748, 45436.686, 0.7, 145.183, 6.35, 
  28.4, 30.9, "", 7.37, 81.54, 0.922}, {"AUT", "Europe", "Austria", 
  "2020-08-12", 22439., 194., 124.714, 724., 1., 0.714, 2491.451, 21.54, 
  13.847, 80.387, 0.111, 0.079, 1.36, 25., 2.776, 93., 10.326, "", "", "", 
  "", 8510., 983018., 109.147, 0.945, 8445., 0.938, "", "", 
  "tests performed", "", "", "", "", "", "", "", "", "", 37.96, 9.0064*^6, 
  106.749, 44.4, 19.202, 13.748, 45436.686, 0.7, 145.183, 6.35, 28.4, 30.9, 
  "", 7.37, 81.54, 0.922}, {"AUT", "Europe", "Austria", "2020-08-13", 22594., 
  155., 128.286, 725., 1., 0.857, 2508.661, 17.21, 14.244, 80.498, 0.111, 
  0.095, 1.4, 22., 2.443, 92., 10.215, "", "", "", "", 8490., 991508., 
  110.089, 0.943, 7748., 0.86, "", "", "tests performed", "", "", "", "", "", 
  "", "", "", "", 37.96, 9.0064*^6, 106.749, 44.4, 19.202, 13.748, 45436.686, 
  0.7, 145.183, 6.35, 28.4, 30.9, "", 7.37, 81.54, 0.922}, 
 {"AUT", "Europe", "Austria", "2020-08-14", 22876., 282., 148.429, 725., 0., 
  0.714, 2539.972, 31.311, 16.48, 80.498, 0., 0.079, 1.47, 19., 2.11, 91., 
  10.104, "", "", "", "", 11924., 1.003432*^6, 111.413, 1.324, 8018., 0.89, 
  "", "", "tests performed", "", "", "", "", "", "", "", "", "", 37.96, 
  9.0064*^6, 106.749, 44.4, 19.202, 13.748, 45436.686, 0.7, 145.183, 6.35, 
  28.4, 30.9, "", 7.37, 81.54, 0.922}, {"AUT", "Europe", "Austria", 
  "2020-08-15", 23179., 303., 180., 728., 3., 1., 2573.614, 33.643, 19.986, 
  80.831, 0.333, 0.111, 1.49, 21., 2.332, 83., 9.216, "", "", "", "", 5922., 
  1.009354*^6, 112.071, 0.658, 7731., 0.858, "", "", "tests performed", "", 
  "", "", "", "", "", "", "", "", 37.96, 9.0064*^6, 106.749, 44.4, 19.202, 
  13.748, 45436.686, 0.7, 145.183, 6.35, 28.4, 30.9, "", 7.37, 81.54, 0.922}, 
 {"AUT", "Europe", "Austria", "2020-08-16", 23370., 191., 191., 728., 0., 1., 
  2594.821, 21.207, 21.207, 80.831, 0., 0.111, 1.46, 19., 2.11, 65., 7.217, 
  "", "", "", "", 9136., 1.01849*^6, 113.085, 1.014, 8089., 0.898, "", "", 
  "tests performed", "", "", "", "", "", "", "", "", "", 37.96, 9.0064*^6, 
  106.749, 44.4, 19.202, 13.748, 45436.686, 0.7, 145.183, 6.35, 28.4, 30.9, 
  "", 7.37, 81.54, 0.922}, {"AUT", "Europe", "Austria", "2020-08-17", 23534., 
  164., 204., 729., 1., 0.857, 2613.031, 18.209, 22.651, 80.942, 0.111, 
  0.095, 1.43, 23., 2.554, 91., 10.104, "", "", "", "", 5577., 1.024067*^6, 
  113.704, 0.619, 8330., 0.925, "", "", "tests performed", "", "", "", "", 
  "", "", "", "", "", 37.96, 9.0064*^6, 106.749, 44.4, 19.202, 13.748, 
  45436.686, 0.7, 145.183, 6.35, 28.4, 30.9, "", 7.37, 81.54, 0.922}, 
 {"AUT", "Europe", "Austria", "2020-08-18", 23829., 295., 226.286, 729., 0., 
  0.857, 2645.785, 32.754, 25.125, 80.942, 0., 0.095, 1.42, 19., 2.11, 97., 
  10.77, "", "", "", "", 13821., 1.037888*^6, 115.239, 1.535, 9054., 1.005, 
  "", "", "tests performed", "", "", "", "", "", "", "", "", "", 37.96, 
  9.0064*^6, 106.749, 44.4, 19.202, 13.748, 45436.686, 0.7, 145.183, 6.35, 
  28.4, 30.9, "", 7.37, 81.54, 0.922}, {"AUT", "Europe", "Austria", 
  "2020-08-19", 24084., 255., 235., 729., 0., 0.714, 2674.098, 28.313, 
  26.093, 80.942, 0., 0.079, 1.38, 20., 2.221, 101., 11.214, "", "", "", "", 
  11283., 1.049171*^6, 116.492, 1.253, 9450., 1.049, "", "", 
  "tests performed", "", "", "", "", "", "", "", "", "", 37.96, 9.0064*^6, 
  106.749, 44.4, 19.202, 13.748, 45436.686, 0.7, 145.183, 6.35, 28.4, 30.9, 
  "", 7.37, 81.54, 0.922}, {"AUT", "Europe", "Austria", "2020-08-20", 24431., 
  347., 262.429, 729., 0., 0.571, 2712.627, 38.528, 29.138, 80.942, 0., 
  0.063, 1.35, 21., 2.332, 95., 10.548, "", "", "", "", 12266., 1.061437*^6, 
  117.854, 1.362, 9990., 1.109, "", "", "tests performed", "", "", "", "", 
  "", "", "", "", "", 37.96, 9.0064*^6, 106.749, 44.4, 19.202, 13.748, 
  45436.686, 0.7, 145.183, 6.35, 28.4, 30.9, "", 7.37, 81.54, 0.922}, 
 {"AUT", "Europe", "Austria", "2020-08-21", 24762., 331., 269.429, 730., 1., 
  0.714, 2749.378, 36.752, 29.915, 81.053, 0.111, 0.079, 1.3, 22., 2.443, 
  90., 9.993, "", "", "", "", 13972., 1.075409*^6, 119.405, 1.551, 10282., 
  1.142, "", "", "tests performed", "", "", "", "", "", "", "", "", "", 
  37.96, 9.0064*^6, 106.749, 44.4, 19.202, 13.748, 45436.686, 0.7, 145.183, 
  6.35, 28.4, 30.9, "", 7.37, 81.54, 0.922}, {"AUT", "Europe", "Austria", 
  "2020-08-22", 25062., 300., 269., 732., 2., 0.571, 2782.688, 33.31, 29.868, 
  81.276, 0.222, 0.063, 1.25, 22., 2.443, 94., 10.437, "", "", "", "", 
  11746., 1.087155*^6, 120.709, 1.304, 11114., 1.234, "", "", 
  "tests performed", "", "", "", "", "", "", "", "", "", 37.96, 9.0064*^6, 
  106.749, 44.4, 19.202, 13.748, 45436.686, 0.7, 145.183, 6.35, 28.4, 30.9, 
  "", 7.37, 81.54, 0.922}, {"AUT", "Europe", "Austria", "2020-08-23", 25253., 
  191., 269., 732., 0., 0.571, 2803.895, 21.207, 29.868, 81.276, 0., 0.063, 
  1.22, 23., 2.554, 93., 10.326, "", "", "", "", 7832., 1.094987*^6, 121.579, 
  0.87, 10928., 1.213, "", "", "tests performed", "", "", "", "", "", "", "", 
  "", "", 37.96, 9.0064*^6, 106.749, 44.4, 19.202, 13.748, 45436.686, 0.7, 
  145.183, 6.35, 28.4, 30.9, "", 7.37, 81.54, 0.922}, 
 {"AUT", "Europe", "Austria", "2020-08-24", 25495., 242., 280.143, 733., 1., 
  0.571, 2830.765, 26.87, 31.105, 81.387, 0.111, 0.063, 1.2, 23., 2.554, 
  112., 12.436, "", "", "", "", 6219., 1.101206*^6, 122.269, 0.691, 11020., 
  1.224, "", "", "tests performed", "", "", "", "", "", "", "", "", "", 
  37.96, 9.0064*^6, 106.749, 44.4, 19.202, 13.748, 45436.686, 0.7, 145.183, 
  6.35, 28.4, 30.9, "", 7.37, 81.54, 0.922}, {"AUT", "Europe", "Austria", 
  "2020-08-25", 25706., 211., 268.143, 733., 0., 0.571, 2854.193, 23.428, 
  29.772, 81.387, 0., 0.063, 1.16, 23., 2.554, 114., 12.658, "", "", "", "", 
  8883., 1.110089*^6, 123.256, 0.986, 10314., 1.145, "", "", 
  "tests performed", "", "", "", "", "", "", "", "", "", 37.96, 9.0064*^6, 
  106.749, 44.4, 19.202, 13.748, 45436.686, 0.7, 145.183, 6.35, 28.4, 30.9, 
  "", 7.37, 81.54, 0.922}, {"AUT", "Europe", "Austria", "2020-08-26", 26033., 
  327., 278.429, 733., 0., 0.571, 2890.5, 36.308, 30.915, 81.387, 0., 0.063, 
  1.15, 23., 2.554, 118., 13.102, "", "", "", "", 9110., 1.119199*^6, 
  124.267, 1.012, 10004., 1.111, "", "", "tests performed", "", "", "", "", 
  "", "", "", "", "", 37.96, 9.0064*^6, 106.749, 44.4, 19.202, 13.748, 
  45436.686, 0.7, 145.183, 6.35, 28.4, 30.9, "", 7.37, 81.54, 0.922}, 
 {"AUT", "Europe", "Austria", "2020-08-27", 26361., 328., 275.714, 733., 0., 
  0.571, 2926.919, 36.419, 30.613, 81.387, 0., 0.063, 1.13, 24., 2.665, 121., 
  13.435, "", "", "", "", 14044., 1.133243*^6, 125.826, 1.559, 10258., 1.139, 
  "", "", "tests performed", "", "", "", "", "", "", "", "", "", 37.96, 
  9.0064*^6, 106.749, 44.4, 19.202, 13.748, 45436.686, 0.7, 145.183, 6.35, 
  28.4, 30.9, "", 7.37, 81.54, 0.922}, {"AUT", "Europe", "Austria", 
  "2020-08-28", 26590., 229., 261.143, 733., 0., 0.429, 2952.345, 25.426, 
  28.995, 81.387, 0., 0.048, 1.12, 27., 2.998, 119., 13.213, "", "", "", "", 
  14701., 1.147944*^6, 127.459, 1.632, 10362., 1.151, "", "", 
  "tests performed", "", "", "", "", "", "", "", "", "", 37.96, 9.0064*^6, 
  106.749, 44.4, 19.202, 13.748, 45436.686, 0.7, 145.183, 6.35, 28.4, 30.9, 
  "", 7.37, 81.54, 0.922}, {"AUT", "Europe", "Austria", "2020-08-29", 26985., 
  395., 274.714, 733., 0., 0.143, 2996.203, 43.858, 30.502, 81.387, 0., 
  0.016, 1.13, 30., 3.331, 114., 12.658, "", "", "", "", 12799., 1.160743*^6, 
  128.88, 1.421, 10513., 1.167, "", "", "tests performed", "", "", "", "", 
  "", "", "", "", "", 37.96, 9.0064*^6, 106.749, 44.4, 19.202, 13.748, 
  45436.686, 0.7, 145.183, 6.35, 28.4, 30.9, "", 7.37, 81.54, 0.922}, 
 {"AUT", "Europe", "Austria", "2020-08-30", 27166., 181., 273.286, 733., 0., 
  0.143, 3016.3, 20.097, 30.344, 81.387, 0., 0.016, 1.13, 30., 3.331, 110., 
  12.214, "", "", "", "", 11349., 1.172092*^6, 130.14, 1.26, 11015., 1.223, 
  "", "", "tests performed", "", "", "", "", "", "", "", "", "", 37.96, 
  9.0064*^6, 106.749, 44.4, 19.202, 13.748, 45436.686, 0.7, 145.183, 6.35, 
  28.4, 30.9, "", 7.37, 81.54, 0.922}, {"AUT", "Europe", "Austria", 
  "2020-08-31", 27438., 272., 277.571, 733., 0., 0., 3046.5, 30.201, 30.819, 
  81.387, 0., 0., 1.14, 31., 3.442, 123., 13.657, "", "", "", "", 8619., 
  1.180711*^6, 131.097, 0.957, 11358., 1.261, "", "", "tests performed", "", 
  "", "", "", "", "", "", "", "", 37.96, 9.0064*^6, 106.749, 44.4, 19.202, 
  13.748, 45436.686, 0.7, 145.183, 6.35, 28.4, 30.9, "", 7.37, 81.54, 0.922}, 
 {"AUT", "Europe", "Austria", "2020-09-01", 27642., 204., 276.571, 734., 1., 
  0.143, 3069.151, 22.651, 30.708, 81.498, 0.111, 0.016, 1.13, 30., 3.331, 
  119., 13.213, "", "", "", "", 12416., 1.193127*^6, 132.475, 1.379, 11863., 
  1.317, "", "", "tests performed", "", "", "", "", "", "", "", "", "", 
  37.96, 9.0064*^6, 106.749, 44.4, 19.202, 13.748, 45436.686, 0.7, 145.183, 
  6.35, 28.4, 30.9, "", 7.37, 81.54, 0.922}, {"AUT", "Europe", "Austria", 
  "2020-09-02", 27969., 327., 276.571, 734., 0., 0.143, 3105.458, 36.308, 
  30.708, 81.498, 0., 0.016, 1.16, 30., 3.331, 127., 14.101, "", "", "", "", 
  17441., 1.210568*^6, 134.412, 1.937, 13053., 1.449, "", "", 
  "tests performed", "", "", "", "", "", "", "", "", "", 37.96, 9.0064*^6, 
  106.749, 44.4, 19.202, 13.748, 45436.686, 0.7, 145.183, 6.35, 28.4, 30.9, 
  "", 7.37, 81.54, 0.922}, {"AUT", "Europe", "Austria", "2020-09-03", 28372., 
  403., 287.286, 735., 1., 0.286, 3150.204, 44.746, 31.898, 81.609, 0.111, 
  0.032, 1.18, 29., 3.22, 132., 14.656, "", "", "", "", 11689., 1.222257*^6, 
  135.71, 1.298, 12716., 1.412, "", "", "tests performed", "", "", "", "", 
  "", "", "", "", "", 37.96, 9.0064*^6, 106.749, 44.4, 19.202, 13.748, 
  45436.686, 0.7, 145.183, 6.35, 28.4, 30.9, "", 7.37, 81.54, 0.922}, 
 {"AUT", "Europe", "Austria", "2020-09-04", 28729., 357., 305.571, 735., 0., 
  0.286, 3189.843, 39.638, 33.928, 81.609, 0., 0.032, 1.19, 28., 3.109, 128., 
  14.212, "", "", "", "", 14232., 1.236489*^6, 137.29, 1.58, 12649., 1.404, 
  "", "", "tests performed", "", "", "", "", "", "", "", "", "", 37.96, 
  9.0064*^6, 106.749, 44.4, 19.202, 13.748, 45436.686, 0.7, 145.183, 6.35, 
  28.4, 30.9, "", 7.37, 81.54, 0.922}, {"AUT", "Europe", "Austria", 
  "2020-09-05", 29087., 358., 300.286, 735., 0., 0.286, 3229.592, 39.75, 
  33.341, 81.609, 0., 0.032, 1.21, 28., 3.109, 129., 14.323, "", "", "", "", 
  11318., 1.247807*^6, 138.547, 1.257, 12438., 1.381, "", "", 
  "tests performed", "", "", "", "", "", "", "", "", "", 37.96, 9.0064*^6, 
  106.749, 44.4, 19.202, 13.748, 45436.686, 0.7, 145.183, 6.35, 28.4, 30.9, 
  "", 7.37, 81.54, 0.922}, {"AUT", "Europe", "Austria", "2020-09-06", 29271., 
  184., 300.714, 736., 1., 0.429, 3250.022, 20.43, 33.389, 81.72, 0.111, 
  0.048, 1.25, 28., 3.109, 115., 12.769, "", "", "", "", 8018., 1.255825*^6, 
  139.437, 0.89, 11962., 1.328, "", "", "tests performed", "", "", "", "", 
  "", "", "", "", "", 36.11, 9.0064*^6, 106.749, 44.4, 19.202, 13.748, 
  45436.686, 0.7, 145.183, 6.35, 28.4, 30.9, "", 7.37, 81.54, 0.922}, 
 {"AUT", "Europe", "Austria", "2020-09-07", 29561., 290., 303.286, 746., 10., 
  1.857, 3282.222, 32.199, 33.674, 82.83, 1.11, 0.206, 1.32, 29., 3.22, 134., 
  14.878, "", "", "", "", 10398., 1.266223*^6, 140.591, 1.155, 12216., 1.356, 
  "", "", "tests performed", "", "", "", "", "", "", "", "", "", 36.11, 
  9.0064*^6, 106.749, 44.4, 19.202, 13.748, 45436.686, 0.7, 145.183, 6.35, 
  28.4, 30.9, "", 7.37, 81.54, 0.922}, {"AUT", "Europe", "Austria", 
  "2020-09-08", 30081., 520., 348.429, 747., 1., 1.857, 3339.958, 57.737, 
  38.687, 82.941, 0.111, 0.206, 1.39, 28., 3.109, 142., 15.767, "", "", "", 
  "", 10254., 1.276477*^6, 141.73, 1.139, 11907., 1.322, "", "", 
  "tests performed", "", "", "", "", "", "", "", "", "", 36.11, 9.0064*^6, 
  106.749, 44.4, 19.202, 13.748, 45436.686, 0.7, 145.183, 6.35, 28.4, 30.9, 
  "", 7.37, 81.54, 0.922}, {"AUT", "Europe", "Austria", "2020-09-09", 30583., 
  502., 373.429, 747., 0., 1.857, 3395.696, 55.738, 41.463, 82.941, 0., 
  0.206, 1.42, 36., 3.997, 161., 17.876, "", "", "", "", 11582., 1.288059*^6, 
  143.016, 1.286, 11070., 1.229, "", "", "tests performed", "", "", "", "", 
  "", "", "", "", "", 36.11, 9.0064*^6, 106.749, 44.4, 19.202, 13.748, 
  45436.686, 0.7, 145.183, 6.35, 28.4, 30.9, "", 7.37, 81.54, 0.922}, 
 {"AUT", "Europe", "Austria", "2020-09-10", 31247., 664., 410.714, 748., 1., 
  1.857, 3469.422, 73.725, 45.602, 83.052, 0.111, 0.206, 1.44, 39., 4.33, 
  166., 18.431, "", "", "", "", 14971., 1.30303*^6, 144.678, 1.662, 11539., 
  1.281, "", "", "tests performed", "", "", "", "", "", "", "", "", "", 
  36.11, 9.0064*^6, 106.749, 44.4, 19.202, 13.748, 45436.686, 0.7, 145.183, 
  6.35, 28.4, 30.9, "", 7.37, 81.54, 0.922}, {"AUT", "Europe", "Austria", 
  "2020-09-11", 31827., 580., 442.571, 750., 2., 2.143, 3533.82, 64.399, 
  49.14, 83.274, 0.222, 0.238, 1.44, 41., 4.552, 163., 18.098, "", "", "", 
  "", 13789., 1.316819*^6, 146.209, 1.531, 11476., 1.274, "", "", 
  "tests performed", "", "", "", "", "", "", "", "", "", 36.11, 9.0064*^6, 
  106.749, 44.4, 19.202, 13.748, 45436.686, 0.7, 145.183, 6.35, 28.4, 30.9, 
  "", 7.37, 81.54, 0.922}, {"AUT", "Europe", "Austria", "2020-09-12", 32696., 
  869., 515.571, 754., 4., 2.714, 3630.307, 96.487, 57.245, 83.718, 0.444, 
  0.301, 1.44, 42., 4.663, 167., 18.542, "", "", "", "", 14674., 1.331493*^6, 
  147.839, 1.629, 11955., 1.327, "", "", "tests performed", "", "", "", "", 
  "", "", "", "", "", 36.11, 9.0064*^6, 106.749, 44.4, 19.202, 13.748, 
  45436.686, 0.7, 145.183, 6.35, 28.4, 30.9, "", 7.37, 81.54, 0.922}, 
 {"AUT", "Europe", "Austria", "2020-09-13", 33159., 463., 555.429, 756., 2., 
  2.857, 3681.715, 51.408, 61.67, 83.94, 0.222, 0.317, 1.4, 44., 4.885, 182., 
  20.208, "", "", "", "", 10573., 1.342066*^6, 149.012, 1.174, 12320., 1.368, 
  "", "", "tests performed", "", "", "", "", "", "", "", "", "", 36.11, 
  9.0064*^6, 106.749, 44.4, 19.202, 13.748, 45436.686, 0.7, 145.183, 6.35, 
  28.4, 30.9, "", 7.37, 81.54, 0.922}, {"AUT", "Europe", "Austria", 
  "2020-09-14", 33541., 382., 568.571, 757., 1., 1.571, 3724.13, 42.414, 
  63.13, 84.051, 0.111, 0.174, 1.37, 47., 5.219, 208., 23.095, "", "", "", 
  "", 9342., 1.351408*^6, 150.05, 1.037, 12169., 1.351, "", "", 
  "tests performed", "", "", "", "", "", "", "", "", "", 36.11, 9.0064*^6, 
  106.749, 44.4, 19.202, 13.748, 45436.686, 0.7, 145.183, 6.35, 28.4, 30.9, 
  "", 7.37, 81.54, 0.922}, {"AUT", "Europe", "Austria", "2020-09-15", 34305., 
  764., 603.429, 757., 0., 1.429, 3808.958, 84.829, 67., 84.051, 0., 0.159, 
  1.36, 49., 5.441, 244., 27.092, "", "", "", "", 13100., 1.364508*^6, 
  151.504, 1.455, 12576., 1.396, "", "", "tests performed", "", "", "", "", 
  "", "", "", "", "", 36.11, 9.0064*^6, 106.749, 44.4, 19.202, 13.748, 
  45436.686, 0.7, 145.183, 6.35, 28.4, 30.9, "", 7.37, 81.54, 0.922}, 
 {"AUT", "Europe", "Austria", "2020-09-16", 35073., 768., 641.429, 758., 1., 
  1.571, 3894.231, 85.273, 71.219, 84.162, 0.111, 0.174, 1.33, 54., 5.996, 
  267., 29.646, "", "", "", "", 15331., 1.379839*^6, 153.206, 1.702, 13111., 
  1.456, "", "", "tests performed", "", "", "", "", "", "", "", "", "", 
  36.11, 9.0064*^6, 106.749, 44.4, 19.202, 13.748, 45436.686, 0.7, 145.183, 
  6.35, 28.4, 30.9, "", 7.37, 81.54, 0.922}, {"AUT", "Europe", "Austria", 
  "2020-09-17", 35853., 780., 658., 758., 0., 1.429, 3980.836, 86.605, 
  73.059, 84.162, 0., 0.159, 1.29, 55., 6.107, 264., 29.312, "", "", "", "", 
  15272., 1.395111*^6, 154.902, 1.696, 13154., 1.461, "", "", 
  "tests performed", "", "", "", "", "", "", "", "", "", 37.04, 9.0064*^6, 
  106.749, 44.4, 19.202, 13.748, 45436.686, 0.7, 145.183, 6.35, 28.4, 30.9, 
  "", 7.37, 81.54, 0.922}, {"AUT", "Europe", "Austria", "2020-09-18", 36661., 
  808., 690.571, 763., 5., 1.857, 4070.55, 89.714, 76.676, 84.718, 0.555, 
  0.206, 1.26, 62., 6.884, 272., 30.201, "", "", "", "", 18854., 1.413965*^6, 
  156.996, 2.093, 13878., 1.541, "", "", "tests performed", "", "", "", "", 
  "", "", "", "", "", 37.04, 9.0064*^6, 106.749, 44.4, 19.202, 13.748, 
  45436.686, 0.7, 145.183, 6.35, 28.4, 30.9, "", 7.37, 81.54, 0.922}, 
 {"AUT", "Europe", "Austria", "2020-09-19", 37474., 813., 682.571, 765., 2., 
  1.571, 4160.819, 90.269, 75.787, 84.94, 0.222, 0.174, 1.22, 84., 9.327, 
  265., 29.424, "", "", "", "", 18134., 1.432099*^6, 159.009, 2.013, 14372., 
  1.596, "", "", "tests performed", "", "", "", "", "", "", "", "", "", 
  37.04, 9.0064*^6, 106.749, 44.4, 19.202, 13.748, 45436.686, 0.7, 145.183, 
  6.35, 28.4, 30.9, "", 7.37, 81.54, 0.922}, {"AUT", "Europe", "Austria", 
  "2020-09-20", 38095., 621., 705.143, 766., 1., 1.429, 4229.77, 68.951, 
  78.294, 85.051, 0.111, 0.159, 1.2, 68., 7.55, 273., 30.312, "", "", "", "", 
  12584., 1.444683*^6, 160.406, 1.397, 14660., 1.628, "", "", 
  "tests performed", "", "", "", "", "", "", "", "", "", 37.04, 9.0064*^6, 
  106.749, 44.4, 19.202, 13.748, 45436.686, 0.7, 145.183, 6.35, 28.4, 30.9, 
  "", 7.37, 81.54, 0.922}, {"AUT", "Europe", "Austria", "2020-09-21", 38658., 
  563., 731., 767., 1., 1.429, 4292.281, 62.511, 81.165, 85.162, 0.111, 
  0.159, 1.16, 67., 7.439, 297., 32.977, "", "", "", "", 13412., 1.458095*^6, 
  161.895, 1.489, 15241., 1.692, "", "", "tests performed", "", "", "", "", 
  "", "", "", "", "", 37.04, 9.0064*^6, 106.749, 44.4, 19.202, 13.748, 
  45436.686, 0.7, 145.183, 6.35, 28.4, 30.9, "", 7.37, 81.54, 0.922}, 
 {"AUT", "Europe", "Austria", "2020-09-22", 39303., 645., 714., 771., 4., 2., 
  4363.897, 71.616, 79.277, 85.606, 0.444, 0.222, 1.13, 75., 8.327, 315., 
  34.975, "", "", "", "", 14552., 1.472647*^6, 163.511, 1.616, 15448., 1.715, 
  "", "", "tests performed", "", "", "", "", "", "", "", "", "", 37.04, 
  9.0064*^6, 106.749, 44.4, 19.202, 13.748, 45436.686, 0.7, 145.183, 6.35, 
  28.4, 30.9, "", 7.37, 81.54, 0.922}, {"AUT", "Europe", "Austria", 
  "2020-09-23", 39984., 681., 701.571, 777., 6., 2.714, 4439.51, 75.613, 
  77.897, 86.272, 0.666, 0.301, 1.1, 77., 8.549, 336., 37.307, "", "", "", 
  "", 16617., 1.489264*^6, 165.356, 1.845, 15632., 1.736, "", "", 
  "tests performed", "", "", "", "", "", "", "", "", "", 37.04, 9.0064*^6, 
  106.749, 44.4, 19.202, 13.748, 45436.686, 0.7, 145.183, 6.35, 28.4, 30.9, 
  "", 7.37, 81.54, 0.922}, {"AUT", "Europe", "Austria", "2020-09-24", 40816., 
  832., 709., 783., 6., 3.571, 4531.888, 92.379, 78.722, 86.938, 0.666, 
  0.397, 1.08, 78., 8.661, 344., 38.195, "", "", "", "", 18518., 1.507782*^6, 
  167.412, 2.056, 16096., 1.787, "", "", "tests performed", "", "", "", "", 
  "", "", "", "", "", 37.04, 9.0064*^6, 106.749, 44.4, 19.202, 13.748, 
  45436.686, 0.7, 145.183, 6.35, 28.4, 30.9, "", 7.37, 81.54, 0.922}, 
 {"AUT", "Europe", "Austria", "2020-09-25", 41500., 684., 691.286, 786., 3., 
  3.286, 4607.834, 75.946, 76.755, 87.271, 0.333, 0.365, 1.07, 78., 8.661, 
  333., 36.974, "", "", "", "", 20409., 1.528191*^6, 169.678, 2.266, 16318., 
  1.812, "", "", "tests performed", "", "", "", "", "", "", "", "", "", 
  37.04, 9.0064*^6, 106.749, 44.4, 19.202, 13.748, 45436.686, 0.7, 145.183, 
  6.35, 28.4, 30.9, "", 7.37, 81.54, 0.922}, {"AUT", "Europe", "Austria", 
  "2020-09-26", 42214., 714., 677.143, 787., 1., 3.143, 4687.111, 79.277, 
  75.185, 87.382, 0.111, 0.349, 1.07, 80., 8.883, 343., 38.084, "", "", "", 
  "", 17443., 1.545634*^6, 171.615, 1.937, 16219., 1.801, "", "", 
  "tests performed", "", "", "", "", "", "", "", "", "", 37.04, 9.0064*^6, 
  106.749, 44.4, 19.202, 13.748, 45436.686, 0.7, 145.183, 6.35, 28.4, 30.9, 
  "", 7.37, 81.54, 0.922}, {"AUT", "Europe", "Austria", "2020-09-27", 42876., 
  662., 683., 787., 0., 3., 4760.615, 73.503, 75.835, 87.382, 0., 0.333, 
  1.09, 84., 9.327, 362., 40.194, "", "", "", "", 9865., 1.555499*^6, 172.71, 
  1.095, 15831., 1.758, "", "", "tests performed", "", "", "", "", "", "", 
  "", "", "", 37.04, 9.0064*^6, 106.749, 44.4, 19.202, 13.748, 45436.686, 
  0.7, 145.183, 6.35, 28.4, 30.9, "", 7.37, 81.54, 0.922}, 
 {"AUT", "Europe", "Austria", "2020-09-28", 43432., 556., 682., 790., 3., 
  3.286, 4822.349, 61.734, 75.724, 87.715, 0.333, 0.365, 1.09, 88., 9.771, 
  381., 42.303, "", "", "", "", 14493., 1.569992*^6, 174.32, 1.609, 15985., 
  1.775, "", "", "tests performed", "", "", "", "", "", "", "", "", "", 
  37.04, 9.0064*^6, 106.749, 44.4, 19.202, 13.748, 45436.686, 0.7, 145.183, 
  6.35, 28.4, 30.9, "", 7.37, 81.54, 0.922}, {"AUT", "Europe", "Austria", 
  "2020-09-29", 44041., 609., 676.857, 796., 6., 3.571, 4889.967, 67.619, 
  75.153, 88.382, 0.666, 0.397, 1.09, 90., 9.993, 401., 44.524, "", "", "", 
  "", 16586., 1.586578*^6, 176.161, 1.842, 16276., 1.807, "", "", 
  "tests performed", "", "", "", "", "", "", "", "", "", 40.74, 9.0064*^6, 
  106.749, 44.4, 19.202, 13.748, 45436.686, 0.7, 145.183, 6.35, 28.4, 30.9, 
  "", 7.37, 81.54, 0.922}, {"AUT", "Europe", "Austria", "2020-09-30", 44813., 
  772., 689.857, 799., 3., 3.143, 4975.684, 85.717, 76.596, 88.715, 0.333, 
  0.349, 1.1, 90., 9.993, 406., 45.079, "", "", "", "", 31409., 1.617987*^6, 
  179.649, 3.487, 18389., 2.042, "", "", "tests performed", "", "", "", "", 
  "", "", "", "", "", 40.74, 9.0064*^6, 106.749, 44.4, 19.202, 13.748, 
  45436.686, 0.7, 145.183, 6.35, 28.4, 30.9, "", 7.37, 81.54, 0.922}, 
 {"AUT", "Europe", "Austria", "2020-10-01", 45686., 873., 695.714, 802., 3., 
  2.714, 5072.615, 96.931, 77.247, 89.048, 0.333, 0.301, 1.11, 98., 10.881, 
  395., 43.858, "", "", "", "", 18586., 1.636573*^6, 181.712, 2.064, 18399., 
  2.043, "", "", "tests performed", "", "", "", "", "", "", "", "", "", 
  40.74, 9.0064*^6, 106.749, 44.4, 19.202, 13.748, 45436.686, 0.7, 145.183, 
  6.35, 28.4, 30.9, "", 7.37, 81.54, 0.922}, {"AUT", "Europe", "Austria", 
  "2020-10-02", 46374., 688., 696.286, 803., 1., 2.429, 5149.005, 76.39, 
  77.31, 89.159, 0.111, 0.27, 1.13, 100., 11.103, 372., 41.304, "", "", "", 
  "", 21839., 1.658412*^6, 184.137, 2.425, 18603., 2.066, "", "", 
  "tests performed", "", "", "", "", "", "", "", "", "", 40.74, 9.0064*^6, 
  106.749, 44.4, 19.202, 13.748, 45436.686, 0.7, 145.183, 6.35, 28.4, 30.9, 
  "", 7.37, 81.54, 0.922}, {"AUT", "Europe", "Austria", "2020-10-03", 47432., 
  1058., 745.429, 809., 6., 3.143, 5266.477, 117.472, 82.767, 89.825, 0.666, 
  0.349, 1.17, 97., 10.77, 397., 44.08, "", "", "", "", 15456., 1.673868*^6, 
  185.853, 1.716, 18319., 2.034, "", "", "tests performed", "", "", "", "", 
  "", "", "", "", "", 40.74, 9.0064*^6, 106.749, 44.4, 19.202, 13.748, 
  45436.686, 0.7, 145.183, 6.35, 28.4, 30.9, "", 7.37, 81.54, 0.922}, 
 {"AUT", "Europe", "Austria", "2020-10-04", 48146., 714., 752.857, 813., 4., 
  3.714, 5345.754, 79.277, 83.591, 90.269, 0.444, 0.412, 1.19, 103., 11.436, 
  373., 41.415, "", "", "", "", 12505., 1.686373*^6, 187.242, 1.388, 18696., 
  2.076, "", "", "tests performed", "", "", "", "", "", "", "", "", "", 
  40.74, 9.0064*^6, 106.749, 44.4, 19.202, 13.748, 45436.686, 0.7, 145.183, 
  6.35, 28.4, 30.9, "", 7.37, 81.54, 0.922}, {"AUT", "Europe", "Austria", 
  "2020-10-05", 48896., 750., 780.571, 818., 5., 4., 5429.028, 83.274, 
  86.669, 90.824, 0.555, 0.444, 1.22, 101., 11.214, 387., 42.969, "", "", "", 
  "", 11895., 1.698268*^6, 188.562, 1.321, 18325., 2.035, "", "", 
  "tests performed", "", "", "", "", "", "", "", "", "", 40.74, 9.0064*^6, 
  106.749, 44.4, 19.202, 13.748, 45436.686, 0.7, 145.183, 6.35, 28.4, 30.9, 
  "", 7.37, 81.54, 0.922}, {"AUT", "Europe", "Austria", "2020-10-06", 49819., 
  923., 825.429, 822., 4., 3.714, 5531.511, 102.483, 91.649, 91.268, 0.444, 
  0.412, 1.23, 101., 11.214, 397., 44.08, "", "", "", "", 18237., 
  1.716505*^6, 190.587, 2.025, 18561., 2.061, "", "", "tests performed", "", 
  "", "", "", "", "", "", "", "", 40.74, 9.0064*^6, 106.749, 44.4, 19.202, 
  13.748, 45436.686, 0.7, 145.183, 6.35, 28.4, 30.9, "", 7.37, 81.54, 0.922}, 
 {"AUT", "Europe", "Austria", "2020-10-07", 50848., 1029., 862.143, 830., 8., 
  4.429, 5645.763, 114.252, 95.726, 92.157, 0.888, 0.492, 1.23, 100., 11.103, 
  425., 47.189, "", "", "", "", 18589., 1.735094*^6, 192.651, 2.064, 16730., 
  1.858, "", "", "tests performed", "", "", "", "", "", "", "", "", "", 
  40.74, 9.0064*^6, 106.749, 44.4, 19.202, 13.748, 45436.686, 0.7, 145.183, 
  6.35, 28.4, 30.9, "", 7.37, 81.54, 0.922}, {"AUT", "Europe", "Austria", 
  "2020-10-08", 52057., 1209., 910.143, 838., 8., 5.143, 5780.001, 134.238, 
  101.055, 93.045, 0.888, 0.571, 1.23, 107., 11.88, 399., 44.302, "", "", "", 
  "", 21762., 1.756856*^6, 195.068, 2.416, 17183., 1.908, "", "", 
  "tests performed", "", "", "", "", "", "", "", "", "", 40.74, 9.0064*^6, 
  106.749, 44.4, 19.202, 13.748, 45436.686, 0.7, 145.183, 6.35, 28.4, 30.9, 
  "", 7.37, 81.54, 0.922}, {"AUT", "Europe", "Austria", "2020-10-09", 53188., 
  1131., 973.429, 842., 4., 5.571, 5905.578, 125.577, 108.082, 93.489, 0.444, 
  0.619, 1.24, 103., 11.436, 405., 44.968, "", "", "", "", 18575., 
  1.775431*^6, 197.13, 2.062, 16717., 1.856, "", "", "tests performed", "", 
  "", "", "", "", "", "", "", "", 40.74, 9.0064*^6, 106.749, 44.4, 19.202, 
  13.748, 45436.686, 0.7, 145.183, 6.35, 28.4, 30.9, "", 7.37, 81.54, 0.922}, 
 {"AUT", "Europe", "Austria", "2020-10-10", 54423., 1235., 998.714, 852., 
  10., 6.143, 6042.703, 137.125, 110.889, 94.599, 1.11, 0.682, 1.23, 99., 
  10.992, 410., 45.523, "", "", "", "", 19956., 1.795387*^6, 199.346, 2.216, 
  17360., 1.928, "", "", "tests performed", "", "", "", "", "", "", "", "", 
  "", 40.74, 9.0064*^6, 106.749, 44.4, 19.202, 13.748, 45436.686, 0.7, 
  145.183, 6.35, 28.4, 30.9, "", 7.37, 81.54, 0.922}, 
 {"AUT", "Europe", "Austria", "2020-10-11", 55319., 896., 1024.714, 851., 
  -1., 5.429, 6142.188, 99.485, 113.776, 94.488, -0.111, 0.603, 1.24, 96., 
  10.659, 431., 47.855, "", "", "", "", 13876., 1.809263*^6, 200.886, 1.541, 
  17556., 1.949, "", "", "tests performed", "", "", "", "", "", "", "", "", 
  "", 40.74, 9.0064*^6, 106.749, 44.4, 19.202, 13.748, 45436.686, 0.7, 
  145.183, 6.35, 28.4, 30.9, "", 7.37, 81.54, 0.922}, 
 {"AUT", "Europe", "Austria", "2020-10-12", 56298., 979., 1057.429, 855., 4., 
  5.286, 6250.888, 108.7, 117.409, 94.932, 0.444, 0.587, 1.26, 97., 10.77, 
  464., 51.519, "", "", "", "", 13668., 1.822931*^6, 202.404, 1.518, 17809., 
  1.977, "", "", "tests performed", "", "", "", "", "", "", "", "", "", 
  40.74, 9.0064*^6, 106.749, 44.4, 19.202, 13.748, 45436.686, 0.7, 145.183, 
  6.35, 28.4, 30.9, "", 7.37, 81.54, 0.922}, {"AUT", "Europe", "Austria", 
  "2020-10-13", 57326., 1028., 1072.429, 861., 6., 5.571, 6365.029, 114.141, 
  119.074, 95.599, 0.666, 0.619, 1.26, 107., 11.88, 504., 55.96, "", "", "", 
  "", 21708., 1.844639*^6, 204.814, 2.41, 18305., 2.032, "", "", 
  "tests performed", "", "", "", "", "", "", "", "", "", 44.91, 9.0064*^6, 
  106.749, 44.4, 19.202, 13.748, 45436.686, 0.7, 145.183, 6.35, 28.4, 30.9, 
  "", 7.37, 81.54, 0.922}, {"AUT", "Europe", "Austria", "2020-10-14", 58672., 
  1346., 1117.714, 872., 11., 6., 6514.479, 149.449, 124.102, 96.82, 1.221, 
  0.666, 1.27, 112., 12.436, 542., 60.179, "", "", "", "", 17033., 
  1.861672*^6, 206.705, 1.891, 18083., 2.008, "", "", "tests performed", "", 
  "", "", "", "", "", "", "", "", 44.91, 9.0064*^6, 106.749, 44.4, 19.202, 
  13.748, 45436.686, 0.7, 145.183, 6.35, 28.4, 30.9, "", 7.37, 81.54, 0.922}, 
 {"AUT", "Europe", "Austria", "2020-10-15", 60224., 1552., 1166.714, 877., 
  5., 5.571, 6686.8, 172.322, 129.543, 97.375, 0.555, 0.619, 1.28, 119., 
  13.213, 545., 60.513, "", "", "", "", 19813., 1.881485*^6, 208.905, 2.2, 
  17804., 1.977, "", "", "tests performed", "", "", "", "", "", "", "", "", 
  "", 44.91, 9.0064*^6, 106.749, 44.4, 19.202, 13.748, 45436.686, 0.7, 
  145.183, 6.35, 28.4, 30.9, "", 7.37, 81.54, 0.922}, 
 {"AUT", "Europe", "Austria", "2020-10-16", 61387., 1163., 1171.286, 882., 
  5., 5.714, 6815.931, 129.13, 130.05, 97.93, 0.555, 0.634, 1.29, 122., 
  13.546, 584., 64.843, "", "", "", "", 16119., 1.897604*^6, 210.695, 1.79, 
  17453., 1.938, "", "", "tests performed", "", "", "", "", "", "", "", "", 
  "", 44.91, 9.0064*^6, 106.749, 44.4, 19.202, 13.748, 45436.686, 0.7, 
  145.183, 6.35, 28.4, 30.9, "", 7.37, 81.54, 0.922}, 
 {"AUT", "Europe", "Austria", "2020-10-17", 63134., 1747., 1244.429, 889., 
  7., 5.286, 7009.904, 193.973, 138.172, 98.708, 0.777, 0.587, 1.33, 130., 
  14.434, 594., 65.953, "", "", "", "", 25109., 1.922713*^6, 213.483, 2.788, 
  18189., 2.02, "", "", "tests performed", "", "", "", "", "", "", "", "", 
  "", 58.8, 9.0064*^6, 106.749, 44.4, 19.202, 13.748, 45436.686, 0.7, 
  145.183, 6.35, 28.4, 30.9, "", 7.37, 81.54, 0.922}, 
 {"AUT", "Europe", "Austria", "2020-10-18", 64806., 1672., 1355.286, 893., 
  4., 6., 7195.55, 185.646, 150.48, 99.152, 0.444, 0.666, 1.37, 135., 14.989, 
  607., 67.397, "", "", "", "", 15315., 1.938028*^6, 215.183, 1.7, 18395., 
  2.042, "", "", "tests performed", "", "", "", "", "", "", "", "", "", 58.8, 
  9.0064*^6, 106.749, 44.4, 19.202, 13.748, 45436.686, 0.7, 145.183, 6.35, 
  28.4, 30.9, "", 7.37, 81.54, 0.922}, {"AUT", "Europe", "Austria", 
  "2020-10-19", 65927., 1121., 1375.571, 904., 11., 7., 7320.017, 124.467, 
  152.733, 100.373, 1.221, 0.777, 1.39, 145., 16.1, 654., 72.615, "", "", "", 
  "", 14550., 1.952578*^6, 216.799, 1.616, 18521., 2.056, "", "", 
  "tests performed", "", "", "", "", "", "", "", "", "", 58.8, 9.0064*^6, 
  106.749, 44.4, 19.202, 13.748, 45436.686, 0.7, 145.183, 6.35, 28.4, 30.9, 
  "", 7.37, 81.54, 0.922}, {"AUT", "Europe", "Austria", "2020-10-20", 67451., 
  1524., 1446.429, 914., 10., 7.571, 7489.23, 169.213, 160.6, 101.483, 1.11, 
  0.841, 1.42, 145., 16.1, 744., 82.608, "", "", "", "", 19469., 1.972047*^6, 
  218.961, 2.162, 18201., 2.021, "", "", "tests performed", "", "", "", "", 
  "", "", "", "", "", 58.8, 9.0064*^6, 106.749, 44.4, 19.202, 13.748, 
  45436.686, 0.7, 145.183, 6.35, 28.4, 30.9, "", 7.37, 81.54, 0.922}, 
 {"AUT", "Europe", "Austria", "2020-10-21", 69409., 1958., 1533.857, 925., 
  11., 7.571, 7706.631, 217.401, 170.307, 102.705, 1.221, 0.841, 1.46, 147., 
  16.322, 813., 90.269, "", "", "", "", 21077., 1.993124*^6, 221.301, 2.34, 
  18779., 2.085, "", "", "tests performed", "", "", "", "", "", "", "", "", 
  "", 58.8, 9.0064*^6, 106.749, 44.4, 19.202, 13.748, 45436.686, 0.7, 
  145.183, 6.35, 28.4, 30.9, "", 7.37, 81.54, 0.922}, 
 {"AUT", "Europe", "Austria", "2020-10-22", 71844., 2435., 1660., 941., 16., 
  9.143, 7976.994, 270.363, 184.313, 104.481, 1.777, 1.015, 1.5, 161., 
  17.876, 841., 93.378, "", "", "", "", 25278., 2.018402*^6, 224.108, 2.807, 
  19560., 2.172, "", "", "tests performed", "", "", "", "", "", "", "", "", 
  "", 58.8, 9.0064*^6, 106.749, 44.4, 19.202, 13.748, 45436.686, 0.7, 
  145.183, 6.35, 28.4, 30.9, "", 7.37, 81.54, 0.922}, 
 {"AUT", "Europe", "Austria", "2020-10-23", 74415., 2571., 1861.143, 954., 
  13., 10.286, 8262.458, 285.464, 206.647, 105.925, 1.443, 1.142, 1.54, 158., 
  17.543, 900., 99.929, "", "", "", "", 28024., 2.046426*^6, 227.219, 3.112, 
  21260., 2.361, "", "", "tests performed", "", "", "", "", "", "", "", "", 
  "", 60.19, 9.0064*^6, 106.749, 44.4, 19.202, 13.748, 45436.686, 0.7, 
  145.183, 6.35, 28.4, 30.9, "", 7.37, 81.54, 0.922}, 
 {"AUT", "Europe", "Austria", "2020-10-24", 78029., 3614., 2127.857, 965., 
  11., 10.857, 8663.728, 401.27, 236.261, 107.146, 1.221, 1.205, 1.57, 175., 
  19.431, 1002., 111.254, "", "", "", "", 24189., 2.070615*^6, 229.905, 
  2.686, 21129., 2.346, "", "", "tests performed", "", "", "", "", "", "", 
  "", "", "", 60.19, 9.0064*^6, 106.749, 44.4, 19.202, 13.748, 45436.686, 
  0.7, 145.183, 6.35, 28.4, 30.9, "", 7.37, 81.54, 0.922}, 
 {"AUT", "Europe", "Austria", "2020-10-25", 80811., 2782., 2286.429, 979., 
  14., 12.286, 8972.619, 308.891, 253.867, 108.7, 1.554, 1.364, 1.57, 174., 
  19.32, 1051., 116.695, "", "", "", "", 17744., 2.088359*^6, 231.875, 1.97, 
  21476., 2.385, "", "", "tests performed", "", "", "", "", "", "", "", "", 
  "", 60.19, 9.0064*^6, 106.749, 44.4, 19.202, 13.748, 45436.686, 0.7, 
  145.183, 6.35, 28.4, 30.9, "", 7.37, 81.54, 0.922}, 
 {"AUT", "Europe", "Austria", "2020-10-26", 83267., 2456., 2477.143, 992., 
  13., 12.571, 9245.314, 272.695, 275.043, 110.144, 1.443, 1.396, 1.56, 188., 
  20.874, 1142., 126.799, "", "", "", "", 23216., 2.111575*^6, 234.453, 
  2.578, 22714., 2.522, "", "", "tests performed", "", "", "", "", "", "", 
  "", "", "", 60.19, 9.0064*^6, 106.749, 44.4, 19.202, 13.748, 45436.686, 
  0.7, 145.183, 6.35, 28.4, 30.9, "", 7.37, 81.54, 0.922}, 
 {"AUT", "Europe", "Austria", "2020-10-27", 86102., 2835., 2664.429, 1005., 
  13., 13., 9560.091, 314.776, 295.837, 111.587, 1.443, 1.443, 1.55, 203., 
  22.54, 1197., 132.905, "", "", "", "", 14112., 2.125687*^6, 236.02, 1.567, 
  21949., 2.437, "", "", "tests performed", "", "", "", "", "", "", "", "", 
  "", 64.81, 9.0064*^6, 106.749, 44.4, 19.202, 13.748, 45436.686, 0.7, 
  145.183, 6.35, 28.4, 30.9, "", 7.37, 81.54, 0.922}, 
 {"AUT", "Europe", "Austria", "2020-10-28", 89496., 3394., 2869.571, 1027., 
  22., 14.571, 9936.934, 376.843, 318.615, 114.03, 2.443, 1.618, 1.56, 224., 
  24.871, 1345., 149.338, "", "", "", "", 27379., 2.153066*^6, 239.06, 3.04, 
  22849., 2.537, "", "", "tests performed", "", "", "", "", "", "", "", "", 
  "", 64.81, 9.0064*^6, 106.749, 44.4, 19.202, 13.748, 45436.686, 0.7, 
  145.183, 6.35, 28.4, 30.9, "", 7.37, 81.54, 0.922}, 
 {"AUT", "Europe", "Austria", "2020-10-29", 93949., 4453., 3157.857, 1056., 
  29., 16.429, 10431.36, 494.426, 350.624, 117.25, 3.22, 1.824, 1.58, 248., 
  27.536, 1444., 160.33, "", "", "", "", 24506., 2.177572*^6, 241.781, 2.721, 
  22739., 2.525, "", "", "tests performed", "", "", "", "", "", "", "", "", 
  "", 64.81, 9.0064*^6, 106.749, 44.4, 19.202, 13.748, 45436.686, 0.7, 
  145.183, 6.35, 28.4, 30.9, "", 7.37, 81.54, 0.922}, 
 {"AUT", "Europe", "Austria", "2020-10-30", 99576., 5627., 3594.429, 1082., 
  26., 18.286, 11056.138, 624.778, 399.097, 120.137, 2.887, 2.03, 1.59, 263., 
  29.201, 1540., 170.99, "", "", "", "", 26421., 2.203993*^6, 244.714, 2.934, 
  22510., 2.499, "", "", "tests performed", "", "", "", "", "", "", "", "", 
  "", 64.81, 9.0064*^6, 106.749, 44.4, 19.202, 13.748, 45436.686, 0.7, 
  145.183, 6.35, 28.4, 30.9, "", 7.37, 81.54, 0.922}, 
 {"AUT", "Europe", "Austria", "2020-10-31", 104925., 5349., 3842.286, 1109., 
  27., 20.571, 11650.049, 593.911, 426.617, 123.135, 2.998, 2.284, 1.56, 
  265., 29.424, 1602., 177.874, "", "", "", "", 28742., 2.232735*^6, 247.905, 
  3.191, 23160., 2.572, "", "", "tests performed", "", "", "", "", "", "", 
  "", "", "", 64.81, 9.0064*^6, 106.749, 44.4, 19.202, 13.748, 45436.686, 
  0.7, 145.183, 6.35, 28.4, 30.9, "", 7.37, 81.54, 0.922}, 
 {"AUT", "Europe", "Austria", "2020-11-01", 109881., 4956., 4152.857, 1130., 
  21., 21.571, 12200.324, 550.275, 461.101, 125.466, 2.332, 2.395, 1.54, 
  291., 32.31, 1657., 183.98, "", "", "", "", 23316., 2.256051*^6, 250.494, 
  2.589, 23956., 2.66, "", "", "tests performed", "", "", "", "", "", "", "", 
  "", "", 64.81, 9.0064*^6, 106.749, 44.4, 19.202, 13.748, 45436.686, 0.7, 
  145.183, 6.35, 28.4, 30.9, "", 7.37, 81.54, 0.922}, 
 {"AUT", "Europe", "Austria", "2020-11-02", 114016., 4135., 4392.714, 1159., 
  29., 23.857, 12659.442, 459.118, 487.733, 128.686, 3.22, 2.649, 1.51, 336., 
  37.307, 1825., 202.634, "", "", "", "", 23450., 2.279501*^6, 253.098, 
  2.604, 23989., 2.664, "", "", "tests performed", "", "", "", "", "", "", 
  "", "", "", 75., 9.0064*^6, 106.749, 44.4, 19.202, 13.748, 45436.686, 0.7, 
  145.183, 6.35, 28.4, 30.9, "", 7.37, 81.54, 0.922}, 
 {"AUT", "Europe", "Austria", "2020-11-03", 118198., 4182., 4585.143, 1192., 
  33., 26.714, 13123.779, 464.336, 509.098, 132.35, 3.664, 2.966, 1.48, 366., 
  40.638, 2065., 229.281, "", "", "", "", 25881., 2.305382*^6, 255.972, 
  2.874, 25671., 2.85, "", "", "tests performed", "", "", "", "", "", "", "", 
  "", "", 75., 9.0064*^6, 106.749, 44.4, 19.202, 13.748, 45436.686, 0.7, 
  145.183, 6.35, 28.4, 30.9, "", 7.37, 81.54, 0.922}, 
 {"AUT", "Europe", "Austria", "2020-11-04", 125099., 6901., 5086.143, 1227., 
  35., 28.571, 13890.012, 766.233, 564.725, 136.236, 3.886, 3.172, 1.47, 
  383., 42.525, 2201., 244.382, "", "", "", "", 29433., 2.334815*^6, 259.24, 
  3.268, 25964., 2.883, "", "", "tests performed", "", "", "", "", "", "", 
  "", "", "", 75., 9.0064*^6, 106.749, 44.4, 19.202, 13.748, 45436.686, 0.7, 
  145.183, 6.35, 28.4, 30.9, "", 7.37, 81.54, 0.922}, 
 {"AUT", "Europe", "Austria", "2020-11-05", 132515., 7416., 5509.429, 1268., 
  41., 30.286, 14713.426, 823.414, 611.724, 140.789, 4.552, 3.363, 1.44, 
  407., 45.19, 2330., 258.705, "", "", "", "", 28133., 2.362948*^6, 262.363, 
  3.124, 26482., 2.94, "", "", "tests performed", "", "", "", "", "", "", "", 
  "", "", 75., 9.0064*^6, 106.749, 44.4, 19.202, 13.748, 45436.686, 0.7, 
  145.183, 6.35, 28.4, 30.9, "", 7.37, 81.54, 0.922}, 
 {"AUT", "Europe", "Austria", "2020-11-06", 138979., 6464., 5629., 1340., 
  72., 36.857, 15431.138, 717.712, 625., 148.783, 7.994, 4.092, 1.4, 431., 
  47.855, 2504., 278.025, "", "", "", "", 33067., 2.396015*^6, 266.035, 
  3.672, 27432., 3.046, "", "", "tests performed", "", "", "", "", "", "", 
  "", "", "", 75., 9.0064*^6, 106.749, 44.4, 19.202, 13.748, 45436.686, 0.7, 
  145.183, 6.35, 28.4, 30.9, "", 7.37, 81.54, 0.922}, 
 {"AUT", "Europe", "Austria", "2020-11-07", 147220., 8241., 6042.143, 1377., 
  37., 38.286, 16346.154, 915.016, 670.872, 152.891, 4.108, 4.251, 1.38, 
  432., 47.966, 2574., 285.797, "", "", "", "", 29810., 2.425825*^6, 269.345, 
  3.31, 27584., 3.063, "", "", "tests performed", "", "", "", "", "", "", "", 
  "", "", 75., 9.0064*^6, 106.749, 44.4, 19.202, 13.748, 45436.686, 0.7, 
  145.183, 6.35, 28.4, 30.9, "", 7.37, 81.54, 0.922}, 
 {"AUT", "Europe", "Austria", "2020-11-08", 153153., 5933., 6181.714, 1411., 
  34., 40.143, 17004.908, 658.754, 686.369, 156.666, 3.775, 4.457, 1.34, 
  459., 50.964, 2533., 281.244, "", "", "", "", 26867., 2.452692*^6, 272.328, 
  2.983, 28092., 3.119, "", "", "tests performed", "", "", "", "", "", "", 
  "", "", "", 75., 9.0064*^6, 106.749, 44.4, 19.202, 13.748, 45436.686, 0.7, 
  145.183, 6.35, 28.4, 30.9, "", 7.37, 81.54, 0.922}, 
 {"AUT", "Europe", "Austria", "2020-11-09", 158746., 5593., 6390., 1454., 
  43., 42.143, 17625.91, 621.003, 709.495, 161.441, 4.774, 4.679, 1.31, 473., 
  52.518, 2755., 305.894, "", "", "", "", 26376., 2.479068*^6, 275.256, 
  2.929, 28510., 3.166, "", "", "tests performed", "", "", "", "", "", "", 
  "", "", "", 75., 9.0064*^6, 106.749, 44.4, 19.202, 13.748, 45436.686, 0.7, 
  145.183, 6.35, 28.4, 30.9, "", 7.37, 81.54, 0.922}, 
 {"AUT", "Europe", "Austria", "2020-11-10", 164866., 6120., 6666.857, 1499., 
  45., 43.857, 18305.427, 679.517, 740.236, 166.437, 4.996, 4.87, 1.28, 495., 
  54.961, 3054., 339.092, "", "", "", "", 26540., 2.505608*^6, 278.203, 
  2.947, 28604., 3.176, "", "", "tests performed", "", "", "", "", "", "", 
  "", "", "", 75., 9.0064*^6, 106.749, 44.4, 19.202, 13.748, 45436.686, 0.7, 
  145.183, 6.35, 28.4, 30.9, "", 7.37, 81.54, 0.922}, 
 {"AUT", "Europe", "Austria", "2020-11-11", 172380., 7514., 6754.429, 1564., 
  65., 48.143, 19139.723, 834.296, 749.959, 173.654, 7.217, 5.345, 1.25, 
  536., 59.513, 3183., 353.415, "", "", "", "", 31571., 2.537179*^6, 281.708, 
  3.505, 28909., 3.21, "", "", "tests performed", "", "", "", "", "", "", "", 
  "", "", 75., 9.0064*^6, 106.749, 44.4, 19.202, 13.748, 45436.686, 0.7, 
  145.183, 6.35, 28.4, 30.9, "", 7.37, 81.54, 0.922}, 
 {"AUT", "Europe", "Austria", "2020-11-12", 181642., 9262., 7018.143, 1608., 
  44., 48.571, 20168.103, 1028.38, 779.24, 178.54, 4.885, 5.393, 1.22, 546., 
  60.624, 3265., 362.52, "", "", "", "", 38226., 2.575405*^6, 285.953, 4.244, 
  30351., 3.37, "", "", "tests performed", "", "", "", "", "", "", "", "", 
  "", 75., 9.0064*^6, 106.749, 44.4, 19.202, 13.748, 45436.686, 0.7, 145.183, 
  6.35, 28.4, 30.9, "", 7.37, 81.54, 0.922}, {"AUT", "Europe", "Austria", 
  "2020-11-13", 191228., 9586., 7464.143, 1661., 53., 45.857, 21232.457, 
  1064.354, 828.76, 184.424, 5.885, 5.092, 1.18, 567., 62.955, 3355., 
  372.513, "", "", "", "", 32328., 2.607733*^6, 289.542, 3.589, 30245., 
  3.358, "", "", "tests performed", "", "", "", "", "", "", "", "", "", 75., 
  9.0064*^6, 106.749, 44.4, 19.202, 13.748, 45436.686, 0.7, 145.183, 6.35, 
  28.4, 30.9, "", 7.37, 81.54, 0.922}, {"AUT", "Europe", "Austria", 
  "2020-11-14", 198291., 7063., 7295.857, 1746., 85., 52.714, 22016.677, 
  784.22, 810.075, 193.862, 9.438, 5.853, 1.12, 581., 64.51, 3425., 380.285, 
  "", "", "", "", 33067., 2.6408*^6, 293.214, 3.672, 30711., 3.41, "", "", 
  "tests performed", "", "", "", "", "", "", "", "", "", 75., 9.0064*^6, 
  106.749, 44.4, 19.202, 13.748, 45436.686, 0.7, 145.183, 6.35, 28.4, 30.9, 
  "", 7.37, 81.54, 0.922}, {"AUT", "Europe", "Austria", "2020-11-15", 
  203956., 5665., 7257.571, 1829., 83., 59.714, 22645.674, 628.997, 805.824, 
  203.078, 9.216, 6.63, 1.08, 599., 66.508, 3579., 397.384, "", "", "", "", 
  27080., 2.66788*^6, 296.22, 3.007, 30741., 3.413, "", "", 
  "tests performed", "", "", "", "", "", "", "", "", "", 75., 9.0064*^6, 
  106.749, 44.4, 19.202, 13.748, 45436.686, 0.7, 145.183, 6.35, 28.4, 30.9, 
  "", 7.37, 81.54, 0.922}, {"AUT", "Europe", "Austria", "2020-11-16", 
  208613., 4657., 7123.857, 1887., 58., 61.857, 23162.751, 517.077, 790.977, 
  209.518, 6.44, 6.868, 1.04, 612., 67.952, 3685., 409.153, "", "", "", "", 
  26232., 2.694112*^6, 299.133, 2.913, 30721., 3.411, "", "", 
  "tests performed", "", "", "", "", "", "", "", "", "", 75., 9.0064*^6, 
  106.749, 44.4, 19.202, 13.748, 45436.686, 0.7, 145.183, 6.35, 28.4, 30.9, 
  "", 7.37, 81.54, 0.922}, {"AUT", "Europe", "Austria", "2020-11-17", 
  214597., 5984., 7104.429, 1945., 58., 63.714, 23827.167, 664.416, 788.82, 
  215.958, 6.44, 7.074, 1.02, 658., 73.059, 3867., 429.361, "", "", "", "", 
  29050., 2.723162*^6, 302.359, 3.225, 31079., 3.451, "", "", 
  "tests performed", "", "", "", "", "", "", "", "", "", 82.41, 9.0064*^6, 
  106.749, 44.4, 19.202, 13.748, 45436.686, 0.7, 145.183, 6.35, 28.4, 30.9, 
  "", 7.37, 81.54, 0.922}, {"AUT", "Europe", "Austria", "2020-11-18", 
  221688., 7091., 7044., 2054., 109., 70., 24614.496, 787.329, 782.11, 
  228.06, 12.103, 7.772, 0.99, 682., 75.724, 3910., 434.136, "", "", "", "", 
  33128., 2.75629*^6, 306.037, 3.678, 31302., 3.476, "", "", 
  "tests performed", "", "", "", "", "", "", "", "", "", 82.41, 9.0064*^6, 
  106.749, 44.4, 19.202, 13.748, 45436.686, 0.7, 145.183, 6.35, 28.4, 30.9, 
  "", 7.37, 81.54, 0.922}, {"AUT", "Europe", "Austria", "2020-11-19", 
  228683., 6995., 6720.143, 2116., 62., 72.571, 25391.166, 776.67, 746.152, 
  234.944, 6.884, 8.058, 0.96, 683., 75.835, 3931., 436.467, "", "", "", "", 
  31316., 2.787606*^6, 309.514, 3.477, 30314., 3.366, "", "", 
  "tests performed", "", "", "", "", "", "", "", "", "", 82.41, 9.0064*^6, 
  106.749, 44.4, 19.202, 13.748, 45436.686, 0.7, 145.183, 6.35, 28.4, 30.9, 
  "", 7.37, 81.54, 0.922}, {"AUT", "Europe", "Austria", "2020-11-20", 
  235351., 6668., 6303.286, 2224., 108., 80.429, 26131.529, 740.362, 699.867, 
  246.936, 11.991, 8.93, 0.93, 687., 76.279, 3942., 437.689, "", "", "", "", 
  33190., 2.820796*^6, 313.199, 3.685, 30438., 3.38, "", "", 
  "tests performed", "", "", "", "", "", "", "", "", "", 82.41, 9.0064*^6, 
  106.749, 44.4, 19.202, 13.748, 45436.686, 0.7, 145.183, 6.35, 28.4, 30.9, 
  "", 7.37, 81.54, 0.922}, {"AUT", "Europe", "Austria", "2020-11-21", 
  241962., 6611., 6238.714, 2328., 104., 83.143, 26865.562, 734.034, 692.698, 
  258.483, 11.547, 9.232, 0.91, 697., 77.389, 3900., 433.025, "", "", "", "", 
  30808., 2.851604*^6, 316.62, 3.421, 30115., 3.344, "", "", 
  "tests performed", "", "", "", "", "", "", "", "", "", 82.41, 9.0064*^6, 
  106.749, 44.4, 19.202, 13.748, 45436.686, 0.7, 145.183, 6.35, 28.4, 30.9, 
  "", 7.37, 81.54, 0.922}, {"AUT", "Europe", "Austria", "2020-11-22", 
  247188., 5226., 6176., 2388., 60., 79.857, 27445.816, 580.254, 685.735, 
  265.145, 6.662, 8.867, 0.89, 683., 75.835, 3775., 419.146, "", "", "", "", 
  29831., 2.881435*^6, 319.932, 3.312, 30508., 3.387, "", "", 
  "tests performed", "", "", "", "", "", "", "", "", "", 82.41, 9.0064*^6, 
  106.749, 44.4, 19.202, 13.748, 45436.686, 0.7, 145.183, 6.35, 28.4, 30.9, 
  "", 7.37, 81.54, 0.922}, {"AUT", "Europe", "Austria", "2020-11-23", 
  250333., 3145., 5960., 2459., 71., 81.714, 27795.012, 349.196, 661.752, 
  273.028, 7.883, 9.073, 0.87, 685., 76.057, 3863., 428.917, "", "", "", "", 
  20422., 2.901857*^6, 322.199, 2.267, 29678., 3.295, "", "", 
  "tests performed", "", "", "", "", "", "", "", "", "", 82.41, 9.0064*^6, 
  106.749, 44.4, 19.202, 13.748, 45436.686, 0.7, 145.183, 6.35, 28.4, 30.9, 
  "", 7.37, 81.54, 0.922}, {"AUT", "Europe", "Austria", "2020-11-24", 
  254710., 4377., 5730.429, 2577., 118., 90.286, 28281., 485.988, 636.262, 
  286.13, 13.102, 10.025, 0.86, 704., 78.167, 3985., 442.463, "", "", "", "", 
  28070., 2.929927*^6, 325.316, 3.117, 29538., 3.28, "", "", 
  "tests performed", "", "", "", "", "", "", "", "", "", 82.41, 9.0064*^6, 
  106.749, 44.4, 19.202, 13.748, 45436.686, 0.7, 145.183, 6.35, 28.4, 30.9, 
  "", 7.37, 81.54, 0.922}, {"AUT", "Europe", "Austria", "2020-11-25", 
  260512., 5802., 5546.286, 2667., 90., 87.571, 28925.209, 644.209, 615.816, 
  296.123, 9.993, 9.723, 0.84, 709., 78.722, 3867., 429.361, "", "", "", "", 
  30569., 2.960496*^6, 328.71, 3.394, 29172., 3.239, "", "", 
  "tests performed", "", "", "", "", "", "", "", "", "", 82.41, 9.0064*^6, 
  106.749, 44.4, 19.202, 13.748, 45436.686, 0.7, 145.183, 6.35, 28.4, 30.9, 
  "", 7.37, 81.54, 0.922}, {"AUT", "Europe", "Austria", "2020-11-26", 
  266038., 5526., 5336.429, 2773., 106., 93.857, 29538.772, 613.564, 592.515, 
  307.892, 11.769, 10.421, 0.82, 705., 78.278, 3756., 417.037, "", "", "", 
  "", 33318., 2.993814*^6, 332.41, 3.699, 29458., 3.271, "", "", 
  "tests performed", "", "", "", "", "", "", "", "", "", 82.41, 9.0064*^6, 
  106.749, 44.4, 19.202, 13.748, 45436.686, 0.7, 145.183, 6.35, 28.4, 30.9, 
  "", 7.37, 81.54, 0.922}, {"AUT", "Europe", "Austria", "2020-11-27", 
  270992., 4954., 5091.571, 2886., 113., 94.571, 30088.826, 550.053, 565.328, 
  320.439, 12.547, 10.5, 0.81, 703., 78.056, 3702., 411.041, "", "", "", "", 
  27048., 3.020862*^6, 335.413, 3.003, 28581., 3.173, "", "", 
  "tests performed", "", "", "", "", "", "", "", "", "", 82.41, 9.0064*^6, 
  106.749, 44.4, 19.202, 13.748, 45436.686, 0.7, 145.183, 6.35, 28.4, 30.9, 
  "", 7.37, 81.54, 0.922}, {"AUT", "Europe", "Austria", "2020-11-28", 
  275661., 4669., 4814.143, 3018., 132., 98.571, 30607.235, 518.409, 534.525, 
  335.095, 14.656, 10.945, 0.8, 688., 76.39, 3591., 398.716, "", "", "", "", 
  40205., 3.061067*^6, 339.877, 4.464, 29923., 3.322, "", "", 
  "tests performed", "", "", "", "", "", "", "", "", "", 82.41, 9.0064*^6, 
  106.749, 44.4, 19.202, 13.748, 45436.686, 0.7, 145.183, 6.35, 28.4, 30.9, 
  "", 7.37, 81.54, 0.922}, {"AUT", "Europe", "Austria", "2020-11-29", 
  279708., 4047., 4645.714, 3105., 87., 102.429, 31056.582, 449.347, 515.824, 
  344.755, 9.66, 11.373, 0.8, 691., 76.723, 3560., 395.274, "", "", "", "", 
  22197., 3.083264*^6, 342.341, 2.465, 28833., 3.201, "", "", 
  "tests performed", "", "", "", "", "", "", "", "", "", 82.41, 9.0064*^6, 
  106.749, 44.4, 19.202, 13.748, 45436.686, 0.7, 145.183, 6.35, 28.4, 30.9, 
  "", 7.37, 81.54, 0.922}, {"AUT", "Europe", "Austria", "2020-11-30", 
  282456., 2748., 4589., 3184., 79., 103.571, 31361.698, 305.116, 509.527, 
  353.526, 8.772, 11.5, 0.78, 701., 77.834, 3639., 404.046, "", "", "", "", 
  15054., 3.098318*^6, 344.013, 1.671, 28066., 3.116, "", "", 
  "tests performed", "", "", "", "", "", "", "", "", "", 82.41, 9.0064*^6, 
  106.749, 44.4, 19.202, 13.748, 45436.686, 0.7, 145.183, 6.35, 28.4, 30.9, 
  "", 7.37, 81.54, 0.922}, {"AUT", "Europe", "Austria", "2020-12-01", 
  285489., 3033., 4397., 3325., 141., 106.857, 31698.459, 336.761, 488.208, 
  369.182, 15.656, 11.865, 0.77, 691., 76.723, 3791., 420.923, "", "", "", 
  "", 23192., 3.12151*^6, 346.588, 2.575, 27369., 3.039, "", "", 
  "tests performed", "", "", "", "", "", "", "", "", "", 82.41, 9.0064*^6, 
  106.749, 44.4, 19.202, 13.748, 45436.686, 0.7, 145.183, 6.35, 28.4, 30.9, 
  "", 7.37, 81.54, 0.922}, {"AUT", "Europe", "Austria", "2020-12-02", 
  289461., 3972., 4135.571, 3446., 121., 111.286, 32139.479, 441.02, 459.181, 
  382.617, 13.435, 12.356, 0.76, 674., 74.836, 3571., 396.496, "", "", "", 
  "", 27862., 3.149372*^6, 349.682, 3.094, 26982., 2.996, "", "", 
  "tests performed", "", "", "", "", "", "", "", "", "", 82.41, 9.0064*^6, 
  106.749, 44.4, 19.202, 13.748, 45436.686, 0.7, 145.183, 6.35, 28.4, 30.9, 
  "", 7.37, 81.54, 0.922}, {"AUT", "Europe", "Austria", "2020-12-03", 
  293430., 3969., 3913.143, 3538., 92., 109.286, 32580.165, 440.687, 434.485, 
  392.832, 10.215, 12.134, 0.76, 668., 74.169, 3414., 379.064, "", "", "", 
  "", 31294., 3.180666*^6, 353.156, 3.475, 26693., 2.964, "", "", 
  "tests performed", "", "", "", "", "", "", "", "", "", 82.41, 9.0064*^6, 
  106.749, 44.4, 19.202, 13.748, 45436.686, 0.7, 145.183, 6.35, 28.4, 30.9, 
  "", 7.37, 81.54, 0.922}, {"AUT", "Europe", "Austria", "2020-12-04", 
  297245., 3815., 3750.429, 3651., 113., 109.286, 33003.753, 423.588, 
  416.418, 405.378, 12.547, 12.134, 0.76, 642., 71.283, 3338., 370.625, "", 
  "", "", "", 28674., 3.20934*^6, 356.34, 3.184, 26925., 2.99, "", "", 
  "tests performed", "", "", "", "", "", "", "", "", "", 82.41, 9.0064*^6, 
  106.749, 44.4, 19.202, 13.748, 45436.686, 0.7, 145.183, 6.35, 28.4, 30.9, 
  "", 7.37, 81.54, 0.922}, {"AUT", "Europe", "Austria", "2020-12-05", 
  300689., 3444., 3575.429, 3757., 106., 105.571, 33386.148, 382.395, 
  396.988, 417.148, 11.769, 11.722, 0.76, 646., 71.727, 3231., 358.745, "", 
  "", "", "", 20053., 3.229393*^6, 358.566, 2.227, 24047., 2.67, "", "", 
  "tests performed", "", "", "", "", "", "", "", "", "", 82.41, 9.0064*^6, 
  106.749, 44.4, 19.202, 13.748, 45436.686, 0.7, 145.183, 6.35, 28.4, 30.9, 
  "", 7.37, 81.54, 0.922}, {"AUT", "Europe", "Austria", "2020-12-06", 
  303430., 2741., 3388.857, 3840., 83., 105., 33690.487, 304.339, 376.272, 
  426.363, 9.216, 11.658, 0.76, 632., 70.172, 3170., 351.972, "", "", "", "", 
  18118., 3.247511*^6, 360.578, 2.012, 23464., 2.605, "", "", 
  "tests performed", "", "", "", "", "", "", "", "", "", 82.41, 9.0064*^6, 
  106.749, 44.4, 19.202, 13.748, 45436.686, 0.7, 145.183, 6.35, 28.4, 30.9, 
  "", 7.37, 81.54, 0.922}, {"AUT", "Europe", "Austria", "2020-12-07", 
  305693., 2263., 3319.571, 3897., 57., 101.857, 33941.753, 251.266, 368.579, 
  432.692, 6.329, 11.309, 0.76, 616., 68.396, 3269., 362.964, "", "", "", "", 
  14577., 3.262088*^6, 362.197, 1.619, 23396., 2.598, "", "", 
  "tests performed", "", "", "", "", "", "", "", "", "", 71.3, 9.0064*^6, 
  106.749, 44.4, 19.202, 13.748, 45436.686, 0.7, 145.183, 6.35, 28.4, 30.9, 
  "", 7.37, 81.54, 0.922}, {"AUT", "Europe", "Austria", "2020-12-08", 
  308070., 2377., 3225.857, 4002., 105., 96.714, 34205.676, 263.923, 358.174, 
  444.351, 11.658, 10.738, 0.76, 609., 67.619, 3308., 367.294, "", "", "", 
  "", 19643., 3.281731*^6, 364.378, 2.181, 22889., 2.541, "", "", 
  "tests performed", "", "", "", "", "", "", "", "", "", 71.3, 9.0064*^6, 
  106.749, 44.4, 19.202, 13.748, 45436.686, 0.7, 145.183, 6.35, 28.4, 30.9, 
  "", 7.37, 81.54, 0.922}, {"AUT", "Europe", "Austria", "2020-12-09", 
  311002., 2932., 3077.286, 4056., 54., 87.143, 34531.222, 325.546, 341.678, 
  450.346, 5.996, 9.676, 0.76, 610., 67.73, 3244., 360.188, "", "", "", "", 
  20351., 3.302082*^6, 366.637, 2.26, 21816., 2.422, "", "", 
  "tests performed", "", "", "", "", "", "", "", "", "", 71.3, 9.0064*^6, 
  106.749, 44.4, 19.202, 13.748, 45436.686, 0.7, 145.183, 6.35, 28.4, 30.9, 
  "", 7.37, 81.54, 0.922}, {"AUT", "Europe", "Austria", "2020-12-10", 
  313688., 2686., 2894., 4163., 107., 89.286, 34829.455, 298.232, 321.327, 
  462.227, 11.88, 9.914, 0.77, 585., 64.954, 3195., 354.748, "", "", "", "", 
  27915., 3.329997*^6, 369.737, 3.099, 21333., 2.369, "", "", 
  "tests performed", "", "", "", "", "", "", "", "", "", 71.3, 9.0064*^6, 
  106.749, 44.4, 19.202, 13.748, 45436.686, 0.7, 145.183, 6.35, 28.4, 30.9, 
  "", 7.37, 81.54, 0.922}, {"AUT", "Europe", "Austria", "2020-12-11", 
  316581., 2893., 2762.286, 4289., 126., 91.143, 35150.671, 321.216, 306.703, 
  476.217, 13.99, 10.12, 0.79, 572., 63.51, 3079., 341.868, "", "", "", "", 
  25394., 3.355391*^6, 372.556, 2.82, 20864., 2.317, "", "", 
  "tests performed", "", "", "", "", "", "", "", "", "", 71.3, 9.0064*^6, 
  106.749, 44.4, 19.202, 13.748, 45436.686, 0.7, 145.183, 6.35, 28.4, 30.9, 
  "", 7.37, 81.54, 0.922}, {"AUT", "Europe", "Austria", "2020-12-12", 
  319822., 3241., 2733.286, 4415., 126., 94., 35510.526, 359.855, 303.483, 
  490.207, 13.99, 10.437, 0.82, 591., 65.62, 3008., 333.985, "", "", "", "", 
  30917., 3.386308*^6, 375.989, 3.433, 22416., 2.489, "", "", 
  "tests performed", "", "", "", "", "", "", "", "", "", 71.3, 9.0064*^6, 
  106.749, 44.4, 19.202, 13.748, 45436.686, 0.7, 145.183, 6.35, 28.4, 30.9, 
  "", 7.37, 81.54, 0.922}, {"AUT", "Europe", "Austria", "2020-12-13", 
  322463., 2641., 2719., 4473., 58., 90.429, 35803.762, 293.236, 301.896, 
  496.647, 6.44, 10.04, 0.84, 577., 64.066, 2867., 318.329, "", "", "", "", 
  21202., 3.40751*^6, 378.343, 2.354, 22857., 2.538, "", "", 
  "tests performed", "", "", "", "", "", "", "", "", "", 71.3, 9.0064*^6, 
  106.749, 44.4, 19.202, 13.748, 45436.686, 0.7, 145.183, 6.35, 28.4, 30.9, 
  "", 7.37, 81.54, 0.922}, {"AUT", "Europe", "Austria", "2020-12-14", 
  325051., 2588., 2765.429, 4530., 57., 90.429, 36091.113, 287.351, 307.051, 
  502.976, 6.329, 10.04, 0.84, 594., 65.953, 2885., 320.328, "", "", "", "", 
  17562., 3.425072*^6, 380.293, 1.95, 23283., 2.585, "", "", 
  "tests performed", "", "", "", "", "", "", "", "", "", 71.3, 9.0064*^6, 
  106.749, 44.4, 19.202, 13.748, 45436.686, 0.7, 145.183, 6.35, 28.4, 30.9, 
  "", 7.37, 81.54, 0.922}, {"AUT", "Europe", "Austria", "2020-12-15", 
  327679., 2628., 2801.286, 4648., 118., 92.286, 36382.905, 291.793, 311.033, 
  516.077, 13.102, 10.247, 0.82, 573., 63.621, 2951., 327.656, "", "", "", 
  "", 21037., 3.446109*^6, 382.629, 2.336, 23483., 2.607, "", "", 
  "tests performed", "", "", "", "", "", "", "", "", "", 71.3, 9.0064*^6, 
  106.749, 44.4, 19.202, 13.748, 45436.686, 0.7, 145.183, 6.35, 28.4, 30.9, 
  "", 7.37, 81.54, 0.922}, {"AUT", "Europe", "Austria", "2020-12-16", 
  330343., 2664., 2763., 4764., 116., 101.143, 36678.695, 295.79, 306.782, 
  528.957, 12.88, 11.23, 0.8, 548., 60.846, 2862., 317.774, "", "", "", "", 
  28747., 3.474856*^6, 385.821, 3.192, 24682., 2.74, "", "", 
  "tests performed", "", "", "", "", "", "", "", "", "", 71.3, 9.0064*^6, 
  106.749, 44.4, 19.202, 13.748, 45436.686, 0.7, 145.183, 6.35, 28.4, 30.9, 
  "", 7.37, 81.54, 0.922}, {"AUT", "Europe", "Austria", "2020-12-17", 
  332828., 2485., 2734.286, 4982., 218., 117., 36954.61, 275.915, 303.594, 
  553.162, 24.205, 12.991, 0.78, 530., 58.847, 2690., 298.676, "", "", "", 
  "", 28216., 3.503072*^6, 388.954, 3.133, 24725., 2.745, "", "", 
  "tests performed", "", "", "", "", "", "", "", "", "", 71.3, 9.0064*^6, 
  106.749, 44.4, 19.202, 13.748, 45436.686, 0.7, 145.183, 6.35, 28.4, 30.9, 
  "", 7.37, 81.54, 0.922}, {"AUT", "Europe", "Austria", "2020-12-18", 
  334913., 2085., 2618.857, 5127., 145., 119.714, 37186.112, 231.502, 
  290.777, 569.262, 16.1, 13.292, 0.78, 495., 54.961, 2578., 286.241, "", "", 
  "", "", 31414., 3.534486*^6, 392.442, 3.488, 25585., 2.841, "", "", 
  "tests performed", "", "", "", "", "", "", "", "", "", 71.3, 9.0064*^6, 
  106.749, 44.4, 19.202, 13.748, 45436.686, 0.7, 145.183, 6.35, 28.4, 30.9, 
  "", 7.37, 81.54, 0.922}, {"AUT", "Europe", "Austria", "2020-12-19", 
  337209., 2296., 2483.857, 5209., 82., 113.429, 37441.042, 254.93, 275.788, 
  578.366, 9.105, 12.594, 0.78, 489., 54.295, 2475., 274.805, "", "", "", "", 
  33800., 3.568286*^6, 396.194, 3.753, 25997., 2.887, "", "", 
  "tests performed", "", "", "", "", "", "", "", "", "", 71.3, 9.0064*^6, 
  106.749, 44.4, 19.202, 13.748, 45436.686, 0.7, 145.183, 6.35, 28.4, 30.9, 
  "", 7.37, 81.54, 0.922}, {"AUT", "Europe", "Austria", "2020-12-20", 
  338854., 1645., 2341.571, 5351., 142., 125.429, 37623.69, 182.648, 259.99, 
  594.133, 15.767, 13.927, 0.79, 475., 52.74, 2412., 267.81, "", "", "", "", 
  24990., 3.593276*^6, 398.969, 2.775, 26538., 2.947, "", "", 
  "tests performed", "", "", "", "", "", "", "", "", "", 71.3, 9.0064*^6, 
  106.749, 44.4, 19.202, 13.748, 45436.686, 0.7, 145.183, 6.35, 28.4, 30.9, 
  "", 7.37, 81.54, 0.922}, {"AUT", "Europe", "Austria", "2020-12-21", 
  340373., 1519., 2188.857, 5435., 84., 129.286, 37792.348, 168.658, 243.034, 
  603.46, 9.327, 14.355, 0.8, 478., 53.073, 2393., 265.7, "", "", "", "", 
  20957., 3.614233*^6, 401.296, 2.327, 27023., 3., "", "", "tests performed", 
  "", "", "", "", "", "", "", "", "", 71.3, 9.0064*^6, 106.749, 44.4, 19.202, 
  13.748, 45436.686, 0.7, 145.183, 6.35, 28.4, 30.9, "", 7.37, 81.54, 0.922}, 
 {"AUT", "Europe", "Austria", "2020-12-22", 342226., 1853., 2078.143, 5540., 
  105., 127.429, 37998.09, 205.743, 230.741, 615.118, 11.658, 14.149, 0.81, 
  487., 54.073, 2435., 270.363, "", "", "", "", 29463., 3.643696*^6, 404.567, 
  3.271, 28227., 3.134, "", "", "tests performed", "", "", "", "", "", "", 
  "", "", "", 71.3, 9.0064*^6, 106.749, 44.4, 19.202, 13.748, 45436.686, 0.7, 
  145.183, 6.35, 28.4, 30.9, "", 7.37, 81.54, 0.922}, 
 {"AUT", "Europe", "Austria", "2020-12-23", 344357., 2131., 2002., 5654., 
  114., 127.143, 38234.7, 236.61, 222.286, 627.776, 12.658, 14.117, 0.82, 
  472., 52.407, 2303., 255.707, "", "", "", "", 38440., 3.682136*^6, 408.835, 
  4.268, 29611., 3.288, "", "", "tests performed", "", "", "", "", "", "", 
  "", "", "", 71.3, 9.0064*^6, 106.749, 44.4, 19.202, 13.748, 45436.686, 0.7, 
  145.183, 6.35, 28.4, 30.9, "", 7.37, 81.54, 0.922}, 
 {"AUT", "Europe", "Austria", "2020-12-24", 347204., 2847., 2053.714, 5745., 
  91., 109., 38550.808, 316.109, 228.028, 637.88, 10.104, 12.103, 0.83, 445., 
  49.409, 2203., 244.604, "", "", "", "", 29151., 3.711287*^6, 412.072, 
  3.237, 29745., 3.303, "", "", "tests performed", "", "", "", "", "", "", 
  "", "", "", 71.3, 9.0064*^6, 106.749, 44.4, 19.202, 13.748, 45436.686, 0.7, 
  145.183, 6.35, 28.4, 30.9, "", 7.37, 81.54, 0.922}, 
 {"AUT", "Europe", "Austria", "2020-12-25", 349055., 1851., 2020.286, 5783., 
  38., 93.714, 38756.329, 205.521, 224.317, 642.099, 4.219, 10.405, 0.83, 
  409., 45.412, 2045., 227.061, "", "", "", "", 21616., 3.732903*^6, 414.472, 
  2.4, 28345., 3.147, "", "", "tests performed", "", "", "", "", "", "", "", 
  "", "", 71.3, 9.0064*^6, 106.749, 44.4, 19.202, 13.748, 45436.686, 0.7, 
  145.183, 6.35, 28.4, 30.9, "", 7.37, 81.54, 0.922}, 
 {"AUT", "Europe", "Austria", "2020-12-26", 350484., 1429., 1896.429, 5843., 
  60., 90.571, 38914.994, 158.665, 210.565, 648.761, 6.662, 10.056, 0.84, 
  431., 47.855, 2024., 224.729, "", "", "", "", 14425., 3.747328*^6, 416.074, 
  1.602, 25577., 2.84, "", "", "tests performed", "", "", "", "", "", "", "", 
  "", "", 82.41, 9.0064*^6, 106.749, 44.4, 19.202, 13.748, 45436.686, 0.7, 
  145.183, 6.35, 28.4, 30.9, "", 7.37, 81.54, 0.922}, 
 {"AUT", "Europe", "Austria", "2020-12-27", 351892., 1408., 1862.571, 5881., 
  38., 75.714, 39071.327, 156.333, 206.805, 652.98, 4.219, 8.407, 0.87, 414., 
  45.967, 2043., 226.839, "", "", "", "", 9909., 3.757237*^6, 417.174, 1.1, 
  23423., 2.601, "", "", "tests performed", 732., 732., "", "", "", 0.01, 
  0.01, "", "", 82.41, 9.0064*^6, 106.749, 44.4, 19.202, 13.748, 45436.686, 
  0.7, 145.183, 6.35, 28.4, 30.9, "", 7.37, 81.54, 0.922}, 
 {"AUT", "Europe", "Austria", "2020-12-28", 353484., 1592., 1873., 5931., 
  50., 70.857, 39248.09, 176.763, 207.963, 658.532, 5.552, 7.867, 0.91, 421., 
  46.745, 2089., 231.946, "", "", "", "", 21246., 3.778483*^6, 419.533, 
  2.359, 23464., 2.605, "", "", "tests performed", 2036., 2036., "", 1304., 
  1304., 0.02, 0.02, "", 145., 82.41, 9.0064*^6, 106.749, 44.4, 19.202, 
  13.748, 45436.686, 0.7, 145.183, 6.35, 28.4, 30.9, "", 7.37, 81.54, 0.922}, 
 {"AUT", "Europe", "Austria", "2020-12-29", 355352., 1868., 1875.143, 6059., 
  128., 74.143, 39455.498, 207.408, 208.201, 672.744, 14.212, 8.232, 0.94, 
  411., 45.634, 2116., 234.944, "", "", "", "", 15563., 3.794046*^6, 421.261, 
  1.728, 21479., 2.385, "", "", "tests performed", 3659., 3659., "", 1623., 
  1464., 0.04, 0.04, "", 163., 82.41, 9.0064*^6, 106.749, 44.4, 19.202, 
  13.748, 45436.686, 0.7, 145.183, 6.35, 28.4, 30.9, "", 7.37, 81.54, 0.922}, 
 {"AUT", "Europe", "Austria", "2020-12-30", 357902., 2550., 1935., 6149., 
  90., 70.714, 39738.63, 283.132, 214.847, 682.737, 9.993, 7.852, 0.96, 395., 
  43.858, 2012., 223.397, "", "", "", "", 16085., 3.810131*^6, 423.047, 
  1.786, 18285., 2.03, "", "", "tests performed", 5018., 5018., "", 1359., 
  1429., 0.06, 0.06, "", 159., 82.41, 9.0064*^6, 106.749, 44.4, 19.202, 
  13.748, 45436.686, 0.7, 145.183, 6.35, 28.4, 30.9, "", 7.37, 81.54, 0.922}, 
 {"AUT", "Europe", "Austria", "2020-12-31", 360815., 2913., 1944.429, 6222., 
  73., 68.143, 40062.067, 323.437, 215.894, 690.842, 8.105, 7.566, 0.96, 
  396., 43.969, 1946., 216.069, "", "", "", "", 26789., 3.83692*^6, 426.021, 
  2.974, 17948., 1.993, "", "", "tests performed", 5027., 5027., "", 9., 
  1074., 0.06, 0.06, "", 119., 82.41, 9.0064*^6, 106.749, 44.4, 19.202, 
  13.748, 45436.686, 0.7, 145.183, 6.35, 28.4, 30.9, "", 7.37, 81.54, 0.922}, 
 {"AUT", "Europe", "Austria", "2021-01-01", 362911., 2096., 1979.429, 6261., 
  39., 68.286, 40294.79, 232.723, 219.78, 695.172, 4.33, 7.582, 0.95, 385., 
  42.747, 1858., 206.298, "", "", "", "", 20462., 3.857382*^6, 428.293, 
  2.272, 17783., 1.974, "", "", "tests performed", 5034., 5034., "", 7., 
  860., 0.06, 0.06, "", 95., 82.41, 9.0064*^6, 106.749, 44.4, 19.202, 13.748, 
  45436.686, 0.7, 145.183, 6.35, 28.4, 30.9, "", 7.37, 81.54, 0.922}, 
 {"AUT", "Europe", "Austria", "2021-01-02", 364302., 1391., 1974., 6275., 
  14., 61.714, 40449.236, 154.446, 219.177, 696.727, 1.554, 6.852, 0.94, 
  385., 42.747, 1858., 206.298, "", "", "", "", "", "", "", "", 10230., 
  1.136, "", "", "tests performed", 5041., 5041., "", 7., 718., 0.06, 0.06, 
  "", 80., 82.41, 9.0064*^6, 106.749, 44.4, 19.202, 13.748, 45436.686, 0.7, 
  145.183, 6.35, 28.4, 30.9, "", 7.37, 81.54, 0.922}, 
 {"AUT", "Europe", "Austria", "2021-01-03", 365768., 1466., 1982.286, 6324., 
  49., 63.286, 40612.009, 162.773, 220.097, 702.167, 5.441, 7.027, 0.96, 
  363., 40.305, 1864., 206.964, "", "", "", "", "", 3.780489*^6, 419.756, "", 
  3322., 0.369, "", "", "tests performed", 5044., 5044., "", 3., 616., 0.06, 
  0.06, "", 68., 82.41, 9.0064*^6, 106.749, 44.4, 19.202, 13.748, 45436.686, 
  0.7, 145.183, 6.35, 28.4, 30.9, "", 7.37, 81.54, 0.922}, 
 {"AUT", "Europe", "Austria", "2021-01-04", 367410., 1642., 1989.429, 6357., 
  33., 60.857, 40794.324, 182.315, 220.891, 705.831, 3.664, 6.757, 0.99, 
  368., 40.86, 1953., 216.846, "", "", "", "", 12601., 3.79309*^6, 421.155, 
  1.399, 2087., 0.232, "", "", "tests performed", 5165., 5165., "", 121., 
  447., 0.06, 0.06, "", 50., 82.41, 9.0064*^6, 106.749, 44.4, 19.202, 13.748, 
  45436.686, 0.7, 145.183, 6.35, 28.4, 30.9, "", 7.37, 81.54, 0.922}, 
 {"AUT", "Europe", "Austria", "2021-01-05", 369721., 2311., 2052.714, 6457., 
  100., 56.857, 41050.919, 256.595, 227.917, 716.935, 11.103, 6.313, 1.01, 
  371., 41.193, 2033., 225.728, "", "", "", "", 15450., 3.80854*^6, 422.87, 
  1.715, 2071., 0.23, "", "", "tests performed", 6970., 6970., "", 1805., 
  473., 0.08, 0.08, "", 53., 82.41, 9.0064*^6, 106.749, 44.4, 19.202, 13.748, 
  45436.686, 0.7, 145.183, 6.35, 28.4, 30.9, "", 7.37, 81.54, 0.922}, 
 {"AUT", "Europe", "Austria", "2021-01-06", 372190., 2469., 2041.143, 6525., 
  68., 53.714, 41325.058, 274.138, 226.632, 724.485, 7.55, 5.964, 1.01, 361., 
  40.083, 2022., 224.507, "", "", "", "", 22630., 3.83117*^6, 425.383, 2.513, 
  3006., 0.334, "", "", "tests performed", 7815., 7815., "", 845., 400., 
  0.09, 0.09, "", 44., 82.41, 9.0064*^6, 106.749, 44.4, 19.202, 13.748, 
  45436.686, 0.7, 145.183, 6.35, 28.4, 30.9, "", 7.37, 81.54, 0.922}, 
 {"AUT", "Europe", "Austria", "2021-01-07", 374730., 2540., 1987.857, 6568., 
  43., 49.429, 41607.079, 282.022, 220.716, 729.259, 4.774, 5.488, 1., 373., 
  41.415, 1981., 219.955, "", "", "", "", 16752., 3.847922*^6, 427.243, 1.86, 
  1572., 0.175, "", "", "tests performed", 11080., 11080., "", 3265., 865., 
  0.12, 0.12, "", 96., 82.41, 9.0064*^6, 106.749, 44.4, 19.202, 13.748, 
  45436.686, 0.7, 145.183, 6.35, 28.4, 30.9, "", 7.37, 81.54, 0.922}, 
 {"AUT", "Europe", "Austria", "2021-01-08", 376793., 2063., 1983.143, 6641., 
  73., 54.286, 41836.139, 229.059, 220.193, 737.365, 8.105, 6.027, 0.99, 
  371., 41.193, 2000., 222.064, "", "", "", "", 23605., 3.871527*^6, 429.864, 
  2.621, 2021., 0.224, "", "", "tests performed", 24148., 24148., "", 13068., 
  2731., 0.27, 0.27, "", 303., 82.41, 9.0064*^6, 106.749, 44.4, 19.202, 
  13.748, 45436.686, 0.7, 145.183, 6.35, 28.4, 30.9, "", 7.37, 81.54, 0.922}, 
 {"AUT", "Europe", "Austria", "2021-01-09", 379071., 2278., 2109.857, 6687., 
  46., 58.857, 42089.07, 252.931, 234.262, 742.472, 5.107, 6.535, 0.99, 369., 
  40.971, 1957., 217.29, "", "", "", "", 19780., 3.891307*^6, 432.06, 2.196, 
  10339., 1.148, "", "", "tests performed", 28595., 28595., "", 4447., 3365., 
  0.32, 0.32, "", 374., 82.41, 9.0064*^6, 106.749, 44.4, 19.202, 13.748, 
  45436.686, 0.7, 145.183, 6.35, 28.4, 30.9, "", 7.37, 81.54, 0.922}, 
 {"AUT", "Europe", "Austria", "2021-01-10", 380722., 1651., 2136.286, 6723., 
  36., 57., 42272.384, 183.314, 237.196, 746.469, 3.997, 6.329, 0.98, 372., 
  41.304, 1874., 208.074, "", "", "", "", 14175., 3.905482*^6, 433.634, 
  1.574, 17856., 1.983, "", "", "tests performed", 30834., 30834., "", 2239., 
  3684., 0.34, 0.34, "", 409., 82.41, 9.0064*^6, 106.749, 44.4, 19.202, 
  13.748, 45436.686, 0.7, 145.183, 6.35, 28.4, 30.9, "", 7.37, 81.54, 0.922}, 
 {"AUT", "Europe", "Austria", "2021-01-11", 382258., 1536., 2121.143, 6747., 
  24., 55.714, 42442.929, 170.545, 235.515, 749.134, 2.665, 6.186, 0.96, 
  379., 42.081, 1918., 212.96, "", "", "", "", 14089., 3.919571*^6, 435.198, 
  1.564, 18069., 2.006, "", "", "tests performed", 36498., 36498., "", 5664., 
  4476., 0.41, 0.41, "", 497., 82.41, 9.0064*^6, 106.749, 44.4, 19.202, 
  13.748, 45436.686, 0.7, 145.183, 6.35, 28.4, 30.9, "", 7.37, 81.54, 0.922}, 
 {"AUT", "Europe", "Austria", "2021-01-12", 383833., 1575., 2016., 6819., 
  72., 51.714, 42617.805, 174.876, 223.841, 757.128, 7.994, 5.742, 0.95, 
  378., 41.97, 1923., 213.515, "", "", "", "", 2.945871*^6, 6.865442*^6, 
  762.285, 327.086, 436700., 48.488, "", "", "tests performed", 51373., 
  51373., "", 14875., 6343., 0.57, 0.57, "", 704., 82.41, 9.0064*^6, 106.749, 
  44.4, 19.202, 13.748, 45436.686, 0.7, 145.183, 6.35, 28.4, 30.9, "", 7.37, 
  81.54, 0.922}, {"AUT", "Europe", "Austria", "2021-01-13", 385750., 1917., 
  1937.143, 6868., 49., 49., 42830.654, 212.849, 215.085, 762.569, 5.441, 
  5.441, 0.95, 354., 39.305, 1825., 202.634, "", "", "", "", 124267., 
  6.989709*^6, 776.082, 13.798, 451220., 50.1, "", "", "tests performed", 
  67188., 67188., "", 15815., 8482., 0.75, 0.75, "", 942., 82.41, 9.0064*^6, 
  106.749, 44.4, 19.202, 13.748, 45436.686, 0.7, 145.183, 6.35, 28.4, 30.9, 
  "", 7.37, 81.54, 0.922}, {"AUT", "Europe", "Austria", "2021-01-14", 
  389260., 3510., 2075.714, 6921., 53., 50.429, 43220.377, 389.723, 230.471, 
  768.454, 5.885, 5.599, 0.96, 361., 40.083, 1725., 191.53, "", "", "", "", 
  390264., 7.379973*^6, 819.414, 43.332, 504579., 56.024, "", "", 
  "tests performed", 84049., 84049., "", 16861., 10424., 0.93, 0.93, "", 
  1157., 82.41, 9.0064*^6, 106.749, 44.4, 19.202, 13.748, 45436.686, 0.7, 
  145.183, 6.35, 28.4, 30.9, "", 7.37, 81.54, 0.922}, 
 {"AUT", "Europe", "Austria", "2021-01-15", 390788., 1528., 1999.286, 6987., 
  66., 49.429, 43390.034, 169.657, 221.985, 775.782, 7.328, 5.488, 0.92, 
  337., 37.418, 1705., 189.31, "", "", "", "", 79635., 7.459608*^6, 828.256, 
  8.842, 512583., 56.913, "", "", "tests performed", 102492., 102491., 1., 
  18443., 11192., 1.14, 1.14, 0., 1243., 82.41, 9.0064*^6, 106.749, 44.4, 
  19.202, 13.748, 45436.686, 0.7, 145.183, 6.35, 28.4, 30.9, "", 7.37, 81.54, 
  0.922}, {"AUT", "Europe", "Austria", "2021-01-16", 392511., 1723., 1920., 
  7053., 66., 52.286, 43581.342, 191.308, 213.182, 783.11, 7.328, 5.805, 0.9, 
  342., 37.973, 1668., 185.202, "", "", "", "", 79124., 7.538732*^6, 837.042, 
  8.785, 521061., 57.855, "", "", "tests performed", 109365., 109354., 11., 
  6873., 11539., 1.21, 1.21, 0., 1281., 82.41, 9.0064*^6, 106.749, 44.4, 
  19.202, 13.748, 45436.686, 0.7, 145.183, 6.35, 28.4, 30.9, "", 7.37, 81.54, 
  0.922}, {"AUT", "Europe", "Austria", "2021-01-17", 393778., 1267., 
  1865.143, 7082., 29., 51.286, 43722.02, 140.678, 207.091, 786.33, 3.22, 
  5.694, 0.88, 328., 36.419, 1635., 181.538, "", "", "", "", 52039., 
  7.590771*^6, 842.82, 5.778, 526470., 58.455, "", "", "tests performed", 
  115061., 114690., 371., 5696., 12032., 1.28, 1.27, 0., 1336., 82.41, 
  9.0064*^6, 106.749, 44.4, 19.202, 13.748, 45436.686, 0.7, 145.183, 6.35, 
  28.4, 30.9, "", 7.37, 81.54, 0.922}, {"AUT", "Europe", "Austria", 
  "2021-01-18", 394939., 1161., 1811.571, 7122., 40., 53.571, 43850.928, 
  128.908, 201.143, 790.771, 4.441, 5.948, 0.88, 334., 37.085, 1673., 
  185.757, "", "", "", "", 106991., 7.697762*^6, 854.699, 11.879, 539742., 
  59.929, "", "", "tests performed", 126531., 125276., 1255., 11470., 12862., 
  1.4, 1.39, 0.01, 1428., 82.41, 9.0064*^6, 106.749, 44.4, 19.202, 13.748, 
  45436.686, 0.7, 145.183, 6.35, 28.4, 30.9, "", 7.37, 81.54, 0.922}, 
 {"AUT", "Europe", "Austria", "2021-01-19", 396425., 1486., 1798.857, 7199., 
  77., 54.286, 44015.922, 164.994, 199.731, 799.32, 8.549, 6.027, 0.87, 332., 
  36.863, 1729., 191.975, "", "", "", "", 180970., 7.878732*^6, 874.793, 
  20.093, 144756., 16.073, "", "", "tests performed", 152648., 149936., 
  2712., 26117., 14468., 1.69, 1.66, 0.03, 1606., 82.41, 9.0064*^6, 106.749, 
  44.4, 19.202, 13.748, 45436.686, 0.7, 145.183, 6.35, 28.4, 30.9, "", 7.37, 
  81.54, 0.922}, {"AUT", "Europe", "Austria", "2021-01-20", 398096., 1671., 
  1763.714, 7237., 38., 52.714, 44201.457, 185.535, 195.829, 803.54, 4.219, 
  5.853, 0.87, 323., 35.863, 1683., 186.867, "", "", "", "", 610150., 
  8.488882*^6, 942.539, 67.746, 214168., 23.78, "", "", "tests performed", 
  176325., 172305., 4020., 23677., 15591., 1.96, 1.91, 0.04, 1731., 82.41, 
  9.0064*^6, 106.749, 44.4, 19.202, 13.748, 45436.686, 0.7, 145.183, 6.35, 
  28.4, 30.9, "", 7.37, 81.54, 0.922}, {"AUT", "Europe", "Austria", 
  "2021-01-21", 399798., 1702., 1505.429, 7288., 51., 52.429, 44390.433, 
  188.977, 167.151, 809.202, 5.663, 5.821, 0.88, 340., 37.751, 1606., 
  178.318, "", "", "", "", 46353., 8.535235*^6, 947.686, 5.147, 165037., 
  18.324, "", "", "tests performed", 196221., 192036., 4185., 19896., 16025., 
  2.18, 2.13, 0.05, 1779., 82.41, 9.0064*^6, 106.749, 44.4, 19.202, 13.748, 
  45436.686, 0.7, 145.183, 6.35, 28.4, 30.9, "", 7.37, 81.54, 0.922}, 
 {"AUT", "Europe", "Austria", "2021-01-22", 401886., 2088., 1585.429, 7330., 
  42., 49., 44622.269, 231.835, 176.034, 813.866, 4.663, 5.441, 0.9, 331., 
  36.752, 1586., 176.097, "", "", "", "", 58656., 8.593891*^6, 954.198, 
  6.513, 162040., 17.992, "", "", "tests performed", 207868., 203100., 4768., 
  11647., 15054., 2.31, 2.26, 0.05, 1671., 82.41, 9.0064*^6, 106.749, 44.4, 
  19.202, 13.748, 45436.686, 0.7, 145.183, 6.35, 28.4, 30.9, "", 7.37, 81.54, 
  0.922}, {"AUT", "Europe", "Austria", "2021-01-23", 403512., 1626., 
  1571.571, 7389., 59., 48., 44802.807, 180.538, 174.495, 820.417, 6.551, 
  5.33, 0.89, 323., 35.863, 1525., 169.324, "", "", "", "", 89237., 
  8.683128*^6, 964.106, 9.908, 163485., 18.152, "", "", "tests performed", 
  211006., 206236., 4770., 3138., 14520., 2.34, 2.29, 0.05, 1612., 82.41, 
  9.0064*^6, 106.749, 44.4, 19.202, 13.748, 45436.686, 0.7, 145.183, 6.35, 
  28.4, 30.9, "", 7.37, 81.54, 0.922}, {"AUT", "Europe", "Austria", 
  "2021-01-24", 404714., 1202., 1562.286, 7418., 29., 48., 44936.268, 
  133.461, 173.464, 823.637, 3.22, 5.33, 0.89, 323., 35.863, 1518., 168.547, 
  "", "", "", "", 51994., 8.735122*^6, 969.879, 5.773, 163479., 18.151, "", 
  "", "tests performed", 212262., 207487., 4775., 1256., 13886., 2.36, 2.3, 
  0.05, 1542., 82.41, 9.0064*^6, 106.749, 44.4, 19.202, 13.748, 45436.686, 
  0.7, 145.183, 6.35, 28.4, 30.9, "", 7.37, 81.54, 0.922}, 
 {"AUT", "Europe", "Austria", "2021-01-25", 405723., 1009., 1540.571, 7451., 
  33., 47., 45048.299, 112.031, 171.053, 827.301, 3.664, 5.219, 0.88, 321., 
  35.641, 1548., 171.878, "", "", "", "", 67705., 8.802827*^6, 977.397, 
  7.517, 157866., 17.528, "", "", "tests performed", 213767., 208882., 4885., 
  1505., 12462., 2.37, 2.32, 0.05, 1384., 82.41, 9.0064*^6, 106.749, 44.4, 
  19.202, 13.748, 45436.686, 0.7, 145.183, 6.35, 28.4, 30.9, "", 7.37, 81.54, 
  0.922}, {"AUT", "Europe", "Austria", "2021-01-26", 407140., 1417., 
  1530.714, 7515., 64., 45.143, 45205.632, 157.333, 169.959, 834.407, 7.106, 
  5.012, 0.89, 313., 34.753, 1583., 175.764, "", "", "", "", 103256., 
  8.906083*^6, 988.862, 11.465, 146764., 16.296, "", "", "tests performed", 
  222487., 216700., 5787., 8720., 9977., 2.47, 2.41, 0.06, 1108., 82.41, 
  9.0064*^6, 106.749, 44.4, 19.202, 13.748, 45436.686, 0.7, 145.183, 6.35, 
  28.4, 30.9, "", 7.37, 81.54, 0.922}, {"AUT", "Europe", "Austria", 
  "2021-01-27", 408781., 1641., 1526.429, 7564., 49., 46.714, 45387.835, 
  182.204, 169.483, 839.847, 5.441, 5.187, 0.88, 304., 33.754, 1526., 
  169.435, "", "", "", "", 91061., 8.997144*^6, 998.972, 10.111, 72609., 
  8.062, "", "", "tests performed", 230555., 224244., 6311., 8068., 7747., 
  2.56, 2.49, 0.07, 860., 82.41, 9.0064*^6, 106.749, 44.4, 19.202, 13.748, 
  45436.686, 0.7, 145.183, 6.35, 28.4, 30.9, "", 7.37, 81.54, 0.922}, 
 {"AUT", "Europe", "Austria", "2021-01-28", 410230., 1449., 1490.286, 7607., 
  43., 45.571, 45548.721, 160.886, 165.47, 844.622, 4.774, 5.06, 0.88, 304., 
  33.754, 1478., 164.106, "", "", "", "", 92444., 9.089588*^6, 1009.237, 
  10.264, 79193., 8.793, "", "", "tests performed", 240485., 231528., 8957., 
  9930., 6323., 2.67, 2.57, 0.1, 702., 82.41, 9.0064*^6, 106.749, 44.4, 
  19.202, 13.748, 45436.686, 0.7, 145.183, 6.35, 28.4, 30.9, "", 7.37, 81.54, 
  0.922}, {"AUT", "Europe", "Austria", "2021-01-29", 411730., 1500., 
  1406.286, 7658., 51., 46.857, 45715.269, 166.548, 156.143, 850.284, 5.663, 
  5.203, 0.89, 295., 32.754, 1428., 158.554, "", "", "", "", 71028., 
  9.160616*^6, 1017.123, 7.886, 80961., 8.989, "", "", "tests performed", 
  255554., 236897., 18657., 15069., 6812., 2.84, 2.63, 0.21, 756., 82.41, 
  9.0064*^6, 106.749, 44.4, 19.202, 13.748, 45436.686, 0.7, 145.183, 6.35, 
  28.4, 30.9, "", 7.37, 81.54, 0.922}, {"AUT", "Europe", "Austria", 
  "2021-01-30", 413208., 1478., 1385.143, 7703., 45., 44.857, 45879.375, 
  164.106, 153.795, 855.281, 4.996, 4.981, 0.91, 297., 32.977, 1385., 153.78, 
  "", "", "", "", 125459., 9.286075*^6, 1031.053, 13.93, 86135., 9.564, "", 
  "", "tests performed", 259264., 238236., 21028., 3710., 6894., 2.88, 2.65, 
  0.23, 765., 82.41, 9.0064*^6, 106.749, 44.4, 19.202, 13.748, 45436.686, 
  0.7, 145.183, 6.35, 28.4, 30.9, "", 7.37, 81.54, 0.922}, 
 {"AUT", "Europe", "Austria", "2021-01-31", 414398., 1190., 1383.429, 7721., 
  18., 43.286, 46011.503, 132.128, 153.605, 857.279, 1.999, 4.806, 0.92, 
  297., 32.977, 1387., 154.002, "", "", "", "", 69704., 9.355779*^6, 
  1038.792, 7.739, 88665., 9.845, "", "", "tests performed", 260627., 
  238596., 22031., 1363., 6909., 2.89, 2.65, 0.24, 767., 82.41, 9.0064*^6, 
  106.749, 44.4, 19.202, 13.748, 45436.686, 0.7, 145.183, 6.35, 28.4, 30.9, 
  "", 7.37, 81.54, 0.922}, {"AUT", "Europe", "Austria", "2021-02-01", 
  415522., 1124., 1399.857, 7778., 57., 46.714, 46136.303, 124.8, 155.429, 
  863.608, 6.329, 5.187, 0.92, 294., 32.643, 1433., 159.109, "", "", "", "", 
  126053., 9.481832*^6, 1052.788, 13.996, 97001., 10.77, 0.014, 69.3, 
  "tests performed", 265332., 240185., 25147., 4705., 7366., 2.95, 2.67, 
  0.28, 818., 82.41, 9.0064*^6, 106.749, 44.4, 19.202, 13.748, 45436.686, 
  0.7, 145.183, 6.35, 28.4, 30.9, "", 7.37, 81.54, 0.922}, 
 {"AUT", "Europe", "Austria", "2021-02-02", 416763., 1241., 1374.714, 7847., 
  69., 47.429, 46274.094, 137.791, 152.637, 871.269, 7.661, 5.266, 0.93, 
  300., 33.31, 1429., 158.665, "", "", "", "", 81397., 9.563229*^6, 1061.826, 
  9.038, 93878., 10.423, 0.015, 68.3, "tests performed", 282831., 243319., 
  39512., 17499., 8621., 3.14, 2.7, 0.44, 957., 82.41, 9.0064*^6, 106.749, 
  44.4, 19.202, 13.748, 45436.686, 0.7, 145.183, 6.35, 28.4, 30.9, "", 7.37, 
  81.54, 0.922}, {"AUT", "Europe", "Austria", "2021-02-03", 418283., 1520., 
  1357.429, 7902., 55., 48.286, 46442.863, 168.769, 150.718, 877.376, 6.107, 
  5.361, 0.93, 303., 33.643, 1383., 153.557, "", "", "", "", 181897., 
  9.745126*^6, 1082.022, 20.196, 106855., 11.864, 0.013, 78.7, 
  "tests performed", 301059., 246553., 54506., 18228., 10072., 3.34, 2.74, 
  0.61, 1118., 82.41, 9.0064*^6, 106.749, 44.4, 19.202, 13.748, 45436.686, 
  0.7, 145.183, 6.35, 28.4, 30.9, "", 7.37, 81.54, 0.922}, 
 {"AUT", "Europe", "Austria", "2021-02-04", 419801., 1518., 1367.286, 7936., 
  34., 47., 46611.41, 168.547, 151.813, 881.151, 3.775, 5.219, 0.93, 298., 
  33.088, 1342., 149.005, "", "", "", "", 108302., 9.853428*^6, 1094.047, 
  12.025, 109120., 12.116, 0.013, 79.8, "tests performed", 321692., 249622., 
  72070., 20633., 11601., 3.57, 2.77, 0.8, 1288., 82.41, 9.0064*^6, 106.749, 
  44.4, 19.202, 13.748, 45436.686, 0.7, 145.183, 6.35, 28.4, 30.9, "", 7.37, 
  81.54, 0.922}, {"AUT", "Europe", "Austria", "2021-02-05", 421189., 1388., 
  1351.286, 7973., 37., 45., 46765.522, 154.113, 150.036, 885.259, 4.108, 
  4.996, 0.94, 300., 33.31, 1304., 144.786, "", "", "", "", 87206., 
  9.940634*^6, 1103.73, 9.683, 111431., 12.372, 0.012, 82.5, 
  "tests performed", 342986., 253777., 89209., 21294., 12490., 3.81, 2.82, 
  0.99, 1387., 82.41, 9.0064*^6, 106.749, 44.4, 19.202, 13.748, 45436.686, 
  0.7, 145.183, 6.35, 28.4, 30.9, "", 7.37, 81.54, 0.922}, 
 {"AUT", "Europe", "Austria", "2021-02-06", 422522., 1333., 1330.571, 7994., 
  21., 41.571, 46913.528, 148.006, 147.736, 887.591, 2.332, 4.616, 0.95, 
  300., 33.31, 1289., 143.12, "", "", "", "", 159889., 1.0100523*^7, 
  1121.483, 17.753, 116350., 12.919, 0.011, 87.4, "tests performed", 352156., 
  256550., 95606., 9170., 13270., 3.91, 2.85, 1.06, 1473., 82.41, 9.0064*^6, 
  106.749, 44.4, 19.202, 13.748, 45436.686, 0.7, 145.183, 6.35, 28.4, 30.9, 
  "", 7.37, 81.54, 0.922}, {"AUT", "Europe", "Austria", "2021-02-07", 
  423839., 1317., 1348.714, 8012., 18., 41.571, 47059.758, 146.229, 149.751, 
  889.59, 1.999, 4.616, 0.97, 285., 31.644, 1275., 141.566, "", "", "", "", 
  212647., 1.031317*^7, 1145.093, 23.611, 136770., 15.186, 0.01, 101.4, 
  "tests performed", 357202., 257176., 100026., 5046., 13796., 3.97, 2.86, 
  1.11, 1532., 82.41, 9.0064*^6, 106.749, 44.4, 19.202, 13.748, 45436.686, 
  0.7, 145.183, 6.35, 28.4, 30.9, "", 7.37, 81.54, 0.922}, 
 {"AUT", "Europe", "Austria", "2021-02-08", 424896., 1057., 1339.143, 8032., 
  20., 36.286, 47177.118, 117.361, 148.688, 891.81, 2.221, 4.029, 0.98, 281., 
  31.2, 1299., 144.231, "", "", "", "", 128988., 1.0442158*^7, 1159.415, 
  14.322, 137189., 15.232, 0.01, 102.4, "tests performed", 366960., 259235., 
  107725., 9758., 14518., 4.07, 2.88, 1.2, 1612., 74.07, 9.0064*^6, 106.749, 
  44.4, 19.202, 13.748, 45436.686, 0.7, 145.183, 6.35, 28.4, 30.9, "", 7.37, 
  81.54, 0.922}, {"AUT", "Europe", "Austria", "2021-02-09", 426093., 1197., 
  1332.857, 8071., 39., 32., 47310.024, 132.905, 147.99, 896.141, 4.33, 
  3.553, 0.99, 279., 30.978, 1318., 146.34, "", "", "", "", 310611., 
  1.0752769*^7, 1193.903, 34.488, 169934., 18.868, 0.008, 127.5, 
  "tests performed", 386518., 262106., 124412., 19558., 14812., 4.29, 2.91, 
  1.38, 1645., 74.07, 9.0064*^6, 106.749, 44.4, 19.202, 13.748, 45436.686, 
  0.7, 145.183, 6.35, 28.4, 30.9, "", 7.37, 81.54, 0.922}, 
 {"AUT", "Europe", "Austria", "2021-02-10", 427562., 1469., 1325.571, 8114., 
  43., 30.286, 47473.13, 163.106, 147.181, 900.915, 4.774, 3.363, 1., 265., 
  29.424, 1262., 140.123, "", "", "", "", 221201., 1.097397*^7, 1218.464, 
  24.56, 175549., 19.492, 0.008, 132.4, "tests performed", 408460., 265719., 
  142741., 21942., 15343., 4.54, 2.95, 1.58, 1704., 74.07, 9.0064*^6, 
  106.749, 44.4, 19.202, 13.748, 45436.686, 0.7, 145.183, 6.35, 28.4, 30.9, 
  "", 7.37, 81.54, 0.922}, {"AUT", "Europe", "Austria", "2021-02-11", 
  429139., 1577., 1334., 8138., 24., 28.857, 47648.228, 175.098, 148.117, 
  903.58, 2.665, 3.204, 1.01, 265., 29.424, 1212., 134.571, "", "", "", "", 
  231481., 1.1205451*^7, 1244.165, 25.702, 193146., 21.445, 0.007, 144.8, 
  "tests performed", 433208., 271125., 162083., 24748., 15931., 4.81, 3.01, 
  1.8, 1769., 74.07, 9.0064*^6, 106.749, 44.4, 19.202, 13.748, 45436.686, 
  0.7, 145.183, 6.35, 28.4, 30.9, "", 7.37, 81.54, 0.922}, 
 {"AUT", "Europe", "Austria", "2021-02-12", 430870., 1731., 1383., 8170., 
  32., 28.143, 47840.425, 192.197, 153.557, 907.133, 3.553, 3.125, 1.03, 
  263., 29.201, 1151., 127.798, "", "", "", "", 203715., 1.1409166*^7, 
  1266.784, 22.619, 209790., 23.293, 0.007, 151.7, "tests performed", 
  460084., 279682., 180402., 26876., 16728., 5.11, 3.11, 2., 1857., 79.63, 
  9.0064*^6, 106.749, 44.4, 19.202, 13.748, 45436.686, 0.7, 145.183, 6.35, 
  28.4, 30.9, "", 7.37, 81.54, 0.922}, {"AUT", "Europe", "Austria", 
  "2021-02-13", 432303., 1433., 1397.286, 8195., 25., 28.714, 47999.534, 
  159.109, 155.144, 909.909, 2.776, 3.188, 1.04, 267., 29.646, 1062., 
  117.916, "", "", "", "", 214321., 1.1623487*^7, 1290.581, 23.797, 217566., 
  24.157, 0.006, 155.7, "tests performed", 470551., 285038., 185513., 10467., 
  16914., 5.22, 3.16, 2.06, 1878., 79.63, 9.0064*^6, 106.749, 44.4, 19.202, 
  13.748, 45436.686, 0.7, 145.183, 6.35, 28.4, 30.9, "", 7.37, 81.54, 0.922}, 
 {"AUT", "Europe", "Austria", "2021-02-14", 433487., 1184., 1378.286, 8211., 
  16., 28.429, 48130.996, 131.462, 153.034, 911.685, 1.777, 3.156, 1.05, 
  255., 28.313, 1056., 117.25, "", "", "", "", 139545., 1.1763032*^7, 
  1306.075, 15.494, 207123., 22.997, 0.007, 150.3, "tests performed", 
  472582., 285500., 187082., 2031., 16483., 5.25, 3.17, 2.08, 1830., 79.63, 
  9.0064*^6, 106.749, 44.4, 19.202, 13.748, 45436.686, 0.7, 145.183, 6.35, 
  28.4, 30.9, "", 7.37, 81.54, 0.922}, {"AUT", "Europe", "Austria", 
  "2021-02-15", 434712., 1225., 1402.286, 8221., 10., 27., 48267.01, 136.014, 
  155.699, 912.795, 1.11, 2.998, 1.08, 258., 28.646, 1104., 122.579, "", "", 
  "", "", 157018., 1.192005*^7, 1323.509, 17.434, 211127., 23.442, 0.007, 
  150.6, "tests performed", 479722., 289432., 190290., 7140., 16109., 5.33, 
  3.21, 2.11, 1789., 75.93, 9.0064*^6, 106.749, 44.4, 19.202, 13.748, 
  45436.686, 0.7, 145.183, 6.35, 28.4, 30.9, "", 7.37, 81.54, 0.922}, 
 {"AUT", "Europe", "Austria", "2021-02-16", 436139., 1427., 1435.143, 8260., 
  39., 27., 48425.453, 158.443, 159.347, 917.126, 4.33, 2.998, 1.09, 264., 
  29.312, 1089., 120.914, "", "", "", "", 291200., 1.221125*^7, 1355.841, 
  32.333, 208354., 23.134, 0.007, 145.2, "tests performed", 494430., 296489., 
  197941., 14708., 15416., 5.49, 3.29, 2.2, 1712., 75.93, 9.0064*^6, 106.749, 
  44.4, 19.202, 13.748, 45436.686, 0.7, 145.183, 6.35, 28.4, 30.9, "", 7.37, 
  81.54, 0.922}, {"AUT", "Europe", "Austria", "2021-02-17", 437874., 1735., 
  1473.143, 8290., 30., 25.143, 48618.094, 192.641, 163.566, 920.457, 3.331, 
  2.792, 1.11, 262., 29.09, 1069., 118.693, "", "", "", "", 206359., 
  1.2417609*^7, 1378.754, 22.912, 206234., 22.899, 0.007, 140., 
  "tests performed", 514215., 306662., 207553., 19785., 15108., 5.71, 3.4, 
  2.3, 1677., 75.93, 9.0064*^6, 106.749, 44.4, 19.202, 13.748, 45436.686, 
  0.7, 145.183, 6.35, 28.4, 30.9, "", 7.37, 81.54, 0.922}, 
 {"AUT", "Europe", "Austria", "2021-02-18", 439841., 1967., 1528.857, 8312., 
  22., 24.857, 48836.494, 218.4, 169.752, 922.899, 2.443, 2.76, 1.12, 264., 
  29.312, 1027., 114.03, "", "", "", "", 274347., 1.2691956*^7, 1409.215, 
  30.461, 212358., 23.579, 0.007, 138.9, "tests performed", 534227., 318568., 
  215659., 20012., 14431., 5.93, 3.54, 2.39, 1602., 75.93, 9.0064*^6, 
  106.749, 44.4, 19.202, 13.748, 45436.686, 0.7, 145.183, 6.35, 28.4, 30.9, 
  "", 7.37, 81.54, 0.922}, {"AUT", "Europe", "Austria", "2021-02-19", 
  441659., 1818., 1541.286, 8348., 36., 25.429, 49038.351, 201.856, 171.132, 
  926.896, 3.997, 2.823, 1.13, 261., 28.979, 1030., 114.363, "", "", "", "", 
  200765., 1.2892721*^7, 1431.507, 22.291, 211936., 23.532, 0.007, 137.5, 
  "tests performed", 555686., 331572., 224114., 21459., 13657., 6.17, 3.68, 
  2.49, 1516., 75.93, 9.0064*^6, 106.749, 44.4, 19.202, 13.748, 45436.686, 
  0.7, 145.183, 6.35, 28.4, 30.9, "", 7.37, 81.54, 0.922}, 
 {"AUT", "Europe", "Austria", "2021-02-20", 443536., 1877., 1604.714, 8368., 
  20., 24.714, 49246.758, 208.407, 178.175, 929.117, 2.221, 2.744, 1.14, 
  261., 28.979, 999., 110.921, "", "", "", "", 236088., 1.3128809*^7, 
  1457.72, 26.213, 215046., 23.877, 0.007, 134., "tests performed", 568739., 
  342924., 225815., 13053., 14027., 6.31, 3.81, 2.51, 1557., 75.93, 
  9.0064*^6, 106.749, 44.4, 19.202, 13.748, 45436.686, 0.7, 145.183, 6.35, 
  28.4, 30.9, "", 7.37, 81.54, 0.922}, {"AUT", "Europe", "Austria", 
  "2021-02-21", 445374., 1838., 1698.143, 8386., 18., 25., 49450.835, 
  204.077, 188.548, 931.116, 1.999, 2.776, 1.15, 254., 28.202, 1018., 
  113.031, "", "", "", "", 198975., 1.3327784*^7, 1479.813, 22.093, 223536., 
  24.82, 0.008, 131.6, "tests performed", 574732., 348545., 226187., 5993., 
  14593., 6.38, 3.87, 2.51, 1620., 75.93, 9.0064*^6, 106.749, 44.4, 19.202, 
  13.748, 45436.686, 0.7, 145.183, 6.35, 28.4, 30.9, "", 7.37, 81.54, 0.922}, 
 {"AUT", "Europe", "Austria", "2021-02-22", 446644., 1270., 1704.571, 8397., 
  11., 25.143, 49591.846, 141.011, 189.262, 932.337, 1.221, 2.792, 1.15, 
  252., 27.98, 1085., 120.47, "", "", "", "", 93176., 1.342096*^7, 1490.158, 
  10.346, 214416., 23.807, 0.008, 125.8, "tests performed", 581692., 353665., 
  228027., 6960., 14567., 6.46, 3.93, 2.53, 1617., 75.93, 9.0064*^6, 106.749, 
  44.4, 19.202, 13.748, 45436.686, 0.7, 145.183, 6.35, 28.4, 30.9, "", 7.37, 
  81.54, 0.922}, {"AUT", "Europe", "Austria", "2021-02-23", 448371., 1727., 
  1747.429, 8434., 37., 24.857, 49783.598, 191.753, 194.021, 936.445, 4.108, 
  2.76, 1.15, 273., 30.312, 1077., 119.582, "", "", "", "", 258396., 
  1.3679356*^7, 1518.848, 28.69, 209729., 23.287, 0.008, 120., 
  "tests performed", 596660., 364179., 232481., 14968., 14604., 6.62, 4.04, 
  2.58, 1622., 75.93, 9.0064*^6, 106.749, 44.4, 19.202, 13.748, 45436.686, 
  0.7, 145.183, 6.35, 28.4, 30.9, "", 7.37, 81.54, 0.922}, 
 {"AUT", "Europe", "Austria", "2021-02-24", 450376., 2005., 1786., 8470., 
  36., 25.714, 50006.218, 222.619, 198.303, 940.442, 3.997, 2.855, 1.16, 
  255., 28.313, 1064., 118.138, "", "", "", "", 261319., 1.3940675*^7, 
  1547.863, 29.015, 217581., 24.158, 0.008, 121.8, "tests performed", 
  616535., 380594., 235941., 19875., 14617., 6.85, 4.23, 2.62, 1623., 75.93, 
  9.0064*^6, 106.749, 44.4, 19.202, 13.748, 45436.686, 0.7, 145.183, 6.35, 
  28.4, 30.9, "", 7.37, 81.54, 0.922}, {"AUT", "Europe", "Austria", 
  "2021-02-25", 452767., 2391., 1846.571, 8493., 23., 25.857, 50271.696, 
  265.478, 205.029, 942.996, 2.554, 2.871, 1.16, 248., 27.536, 1041., 
  115.584, "", "", "", "", 268901., 1.4209576*^7, 1577.72, 29.857, 216803., 
  24.072, 0.009, 117.4, "tests performed", 636646., 397050., 239596., 20111., 
  14631., 7.07, 4.41, 2.66, 1625., 75.93, 9.0064*^6, 106.749, 44.4, 19.202, 
  13.748, 45436.686, 0.7, 145.183, 6.35, 28.4, 30.9, "", 7.37, 81.54, 0.922}, 
 {"AUT", "Europe", "Austria", "2021-02-26", 454860., 2093., 1885.857, 8515., 
  22., 23.857, 50504.086, 232.39, 209.391, 945.439, 2.443, 2.649, 1.16, 260., 
  28.868, 1018., 113.031, "", "", "", "", 223250., 1.4432826*^7, 1602.508, 
  24.788, 220015., 24.429, 0.009, 116.7, "tests performed", 666095., 421564., 
  244531., 29449., 15773., 7.4, 4.68, 2.72, 1751., 75.93, 9.0064*^6, 106.749, 
  44.4, 19.202, 13.748, 45436.686, 0.7, 145.183, 6.35, 28.4, 30.9, "", 7.37, 
  81.54, 0.922}, {"AUT", "Europe", "Austria", "2021-02-27", 457317., 2457., 
  1968.714, 8538., 23., 24.286, 50776.892, 272.806, 218.591, 947.993, 2.554, 
  2.696, 1.17, 260., 28.868, 988., 109.7, "", "", "", "", 318941., 
  1.4751767*^7, 1637.92, 35.413, 231851., 25.743, 0.008, 117.8, 
  "tests performed", 691232., 444740., 246492., 25137., 17499., 7.67, 4.94, 
  2.74, 1943., 75.93, 9.0064*^6, 106.749, 44.4, 19.202, 13.748, 45436.686, 
  0.7, 145.183, 6.35, 28.4, 30.9, "", 7.37, 81.54, 0.922}, 
 {"AUT", "Europe", "Austria", "2021-02-28", 459440., 2123., 2009.429, 8561., 
  23., 25., 51012.613, 235.721, 223.111, 950.546, 2.554, 2.776, 1.16, 283., 
  31.422, 1022., 113.475, "", "", "", "", 156014., 1.4907781*^7, 1655.243, 
  17.323, 225714., 25.062, 0.009, 112.3, "tests performed", 701368., 454432., 
  246936., 10136., 18091., 7.79, 5.05, 2.74, 2009., 75.93, 9.0064*^6, 
  106.749, 44.4, 19.202, 13.748, 45436.686, 0.7, 145.183, 6.35, 28.4, 30.9, 
  "", 7.37, 81.54, 0.922}, {"AUT", "Europe", "Austria", "2021-03-01", 
  460849., 1409., 2029.286, 8574., 13., 25.286, 51169.058, 156.444, 225.316, 
  951.99, 1.443, 2.808, 1.14, 296., 32.866, 1073., 119.138, "", "", "", "", 
  95564., 1.5003345*^7, 1665.854, 10.611, 226055., 25.099, 0.009, 111.4, 
  "tests performed", 710252., 462450., 247802., 8884., 18366., 7.89, 5.13, 
  2.75, 2039., 75.93, 9.0064*^6, 106.749, 44.4, 19.202, 13.748, 45436.686, 
  0.7, 145.183, 6.35, 28.4, 30.9, "", 7.37, 81.54, 0.922}, 
 {"AUT", "Europe", "Austria", "2021-03-02", 462769., 1920., 2056.857, 8605., 
  31., 24.429, 51382.239, 213.182, 228.377, 955.432, 3.442, 2.712, 1.14, 
  301., 33.421, 1124., 124.8, "", "", "", "", 354794., 1.5358139*^7, 
  1705.247, 39.394, 239826., 26.628, 0.009, 116.6, "tests performed", 
  735829., 485637., 250192., 25577., 19881., 8.17, 5.39, 2.78, 2207., 75.93, 
  9.0064*^6, 106.749, 44.4, 19.202, 13.748, 45436.686, 0.7, 145.183, 6.35, 
  28.4, 30.9, "", 7.37, 81.54, 0.922}, {"AUT", "Europe", "Austria", 
  "2021-03-03", 465322., 2553., 2135.143, 8625., 20., 22.143, 51665.704, 
  283.465, 237.07, 957.652, 2.221, 2.459, 1.15, 313., 34.753, 1097., 121.802, 
  "", "", "", "", 244731., 1.560287*^7, 1732.42, 27.173, 237456., 26.365, 
  0.009, 111.2, "tests performed", 763818., 511260., 252558., 27989., 21040., 
  8.48, 5.68, 2.8, 2336., 75.93, 9.0064*^6, 106.749, 44.4, 19.202, 13.748, 
  45436.686, 0.7, 145.183, 6.35, 28.4, 30.9, "", 7.37, 81.54, 0.922}, 
 {"AUT", "Europe", "Austria", "2021-03-04", 467646., 2324., 2125.571, 8652., 
  27., 22.714, 51923.743, 258.039, 236.007, 960.65, 2.998, 2.522, 1.14, 302., 
  33.532, 1142., 126.799, "", "", "", "", 261250., 1.586412*^7, 1761.427, 
  29.007, 236363., 26.244, 0.009, 111.2, "tests performed", 791342., 536011., 
  255331., 27524., 22099., 8.79, 5.95, 2.83, 2454., 75.93, 9.0064*^6, 
  106.749, 44.4, 19.202, 13.748, 45436.686, 0.7, 145.183, 6.35, 28.4, 30.9, 
  "", 7.37, 81.54, 0.922}, {"AUT", "Europe", "Austria", "2021-03-05", 
  470314., 2668., 2207.714, 8669., 17., 22., 52219.977, 296.234, 245.127, 
  962.538, 1.888, 2.443, 1.15, 325., 36.085, 1114., 123.69, "", "", "", "", 
  259495., 1.6123615*^7, 1790.24, 28.812, 241541., 26.819, 0.009, 109.4, 
  "tests performed", 828567., 570212., 258355., 37225., 23210., 9.2, 6.33, 
  2.87, 2577., 75.93, 9.0064*^6, 106.749, 44.4, 19.202, 13.748, 45436.686, 
  0.7, 145.183, 6.35, 28.4, 30.9, "", 7.37, 81.54, 0.922}, 
 {"AUT", "Europe", "Austria", "2021-03-06", 472871., 2557., 2222., 8694., 
  25., 22.286, 52503.886, 283.909, 246.713, 965.314, 2.776, 2.474, 1.15, 
  316., 35.086, 1138., 126.355, "", "", "", "", 250673., 1.6374288*^7, 
  1818.072, 27.833, 231789., 25.736, 0.01, 104.3, "tests performed", 856671., 
  595815., 260856., 28104., 23634., 9.51, 6.62, 2.9, 2624., 75.93, 9.0064*^6, 
  106.749, 44.4, 19.202, 13.748, 45436.686, 0.7, 145.183, 6.35, 28.4, 30.9, 
  "", 7.37, 81.54, 0.922}, {"AUT", "Europe", "Austria", "2021-03-07", 
  475070., 2199., 2232.857, 8713., 19., 21.714, 52748.046, 244.16, 247.919, 
  967.423, 2.11, 2.411, 1.14, 317., 35.197, 1155., 128.242, "", "", "", "", 
  158844., 1.6533132*^7, 1835.709, 17.637, 232193., 25.781, 0.01, 104., 
  "tests performed", 868583., 607073., 261510., 11912., 23888., 9.64, 6.74, 
  2.9, 2652., 75.93, 9.0064*^6, 106.749, 44.4, 19.202, 13.748, 45436.686, 
  0.7, 145.183, 6.35, 28.4, 30.9, "", 7.37, 81.54, 0.922}, 
 {"AUT", "Europe", "Austria", "2021-03-08", 476980., 1910., 2304.429, 8732., 
  19., 22.571, 52960.117, 212.071, 255.866, 969.533, 2.11, 2.506, 1.15, 333., 
  36.974, 1226., 136.125, "", "", "", "", 122080., 1.6655212*^7, 1849.264, 
  13.555, 235981., 26.201, 0.01, 102.4, "tests performed", 880237., 617340., 
  262897., 11654., 24284., 9.77, 6.85, 2.92, 2696., 75.93, 9.0064*^6, 
  106.749, 44.4, 19.202, 13.748, 45436.686, 0.7, 145.183, 6.35, 28.4, 30.9, 
  "", 7.37, 81.54, 0.922}, {"AUT", "Europe", "Austria", "2021-03-09", 
  479391., 2411., 2374.571, 8757., 25., 21.714, 53227.816, 267.699, 263.654, 
  972.309, 2.776, 2.411, 1.14, 329., 36.53, 1287., 142.898, "", "", "", "", 
  395907., 1.7051119*^7, 1893.222, 43.958, 241854., 26.854, 0.01, 101.9, 
  "tests performed", 908762., 642325., 266437., 28525., 24705., 10.09, 7.13, 
  2.96, 2743., 75.93, 9.0064*^6, 106.749, 44.4, 19.202, 13.748, 45436.686, 
  0.7, 145.183, 6.35, 28.4, 30.9, "", 7.37, 81.54, 0.922}, 
 {"AUT", "Europe", "Austria", "2021-03-10", 481919., 2528., 2371., 8776., 
  19., 21.571, 53508.505, 280.689, 263.257, 974.418, 2.11, 2.395, 1.14, 324., 
  35.974, 1273., 141.344, "", "", "", "", 278184., 1.7329303*^7, 1924.11, 
  30.887, 246633., 27.384, 0.01, 104., "tests performed", 937716., 666768., 
  270948., 28954., 24843., 10.41, 7.4, 3.01, 2758., 75.93, 9.0064*^6, 
  106.749, 44.4, 19.202, 13.748, 45436.686, 0.7, 145.183, 6.35, 28.4, 30.9, 
  "", 7.37, 81.54, 0.922}, {"AUT", "Europe", "Austria", "2021-03-11", 
  484916., 2997., 2467.143, 8798., 22., 20.857, 53841.268, 332.763, 273.932, 
  976.861, 2.443, 2.316, 1.15, 342., 37.973, 1242., 137.902, "", "", "", "", 
  219654., 1.7548957*^7, 1948.499, 24.389, 240691., 26.724, 0.01, 97.6, 
  "tests performed", 982502., 706143., 276359., 44786., 27309., 10.91, 7.84, 
  3.07, 3032., 75.93, 9.0064*^6, 106.749, 44.4, 19.202, 13.748, 45436.686, 
  0.7, 145.183, 6.35, 28.4, 30.9, "", 7.37, 81.54, 0.922}, 
 {"AUT", "Europe", "Austria", "2021-03-12", 488042., 3126., 2532.571, 8831., 
  33., 23.143, 54188.355, 347.087, 281.197, 980.525, 3.664, 2.57, 1.15, 346., 
  38.417, 1269., 140.9, "", "", "", "", 357890., 1.7906847*^7, 1988.236, 
  39.737, 254747., 28.285, 0.01, 100.6, "tests performed", 1.041105*^6, 
  759354., 281751., 58603., 30363., 11.56, 8.43, 3.13, 3371., 75.93, 
  9.0064*^6, 106.749, 44.4, 19.202, 13.748, 45436.686, 0.7, 145.183, 6.35, 
  28.4, 30.9, "", 7.37, 81.54, 0.922}, {"AUT", "Europe", "Austria", 
  "2021-03-13", 491065., 3023., 2599.143, 8856., 25., 23.143, 54524.005, 
  335.65, 288.588, 983.301, 2.776, 2.57, 1.14, 356., 39.527, 1285., 142.676, 
  "", "", "", "", 271761., 1.8178608*^7, 2018.41, 30.174, 257760., 28.62, 
  0.01, 99.2, "tests performed", 1.093475*^6, 805968., 287507., 52370., 
  33829., 12.14, 8.95, 3.19, 3756., 75.93, 9.0064*^6, 106.749, 44.4, 19.202, 
  13.748, 45436.686, 0.7, 145.183, 6.35, 28.4, 30.9, "", 7.37, 81.54, 0.922}, 
 {"AUT", "Europe", "Austria", "2021-03-14", 493568., 2503., 2642.571, 8873., 
  17., 22.857, 54801.919, 277.913, 293.41, 985.188, 1.888, 2.538, 1.13, 352., 
  39.083, 1322., 146.785, "", "", "", "", 167435., 1.8346043*^7, 2037.001, 
  18.591, 258987., 28.756, 0.01, 98., "tests performed", 1.123422*^6, 
  831691., 291731., 29947., 36406., 12.47, 9.23, 3.24, 4042., 75.93, 
  9.0064*^6, 106.749, 44.4, 19.202, 13.748, 45436.686, 0.7, 145.183, 6.35, 
  28.4, 30.9, "", 7.37, 81.54, 0.922}, {"AUT", "Europe", "Austria", 
  "2021-03-15", 495464., 1896., 2640.571, 8892., 19., 22.857, 55012.436, 
  210.517, 293.188, 987.298, 2.11, 2.538, 1.12, 373., 41.415, 1406., 156.111, 
  "", "", "", "", 139103., 1.8485146*^7, 2052.446, 15.445, 261419., 29.026, 
  0.01, 99., "tests performed", 1.144547*^6, 850489., 294058., 21125., 
  37759., 12.71, 9.44, 3.26, 4192., 73.15, 9.0064*^6, 106.749, 44.4, 19.202, 
  13.748, 45436.686, 0.7, 145.183, 6.35, 28.4, 30.9, "", 7.37, 81.54, 0.922}, 
 {"AUT", "Europe", "Austria", "2021-03-16", 497889., 2425., 2642.571, 8925., 
  33., 24., 55281.689, 269.253, 293.41, 990.962, 3.664, 2.665, 1.13, 395., 
  43.858, 1438., 159.664, "", "", "", "", 355721., 1.8840867*^7, 2091.942, 
  39.496, 255678., 28.388, 0.01, 96.8, "tests performed", 1.173132*^6, 
  872658., 300483., 28585., 37767., 13.03, 9.69, 3.34, 4193., 73.15, 
  9.0064*^6, 106.749, 44.4, 19.202, 13.748, 45436.686, 0.7, 145.183, 6.35, 
  28.4, 30.9, "", 7.37, 81.54, 0.922}, {"AUT", "Europe", "Austria", 
  "2021-03-17", 501224., 3335., 2757.857, 8956., 31., 25.714, 55651.981, 
  370.292, 306.211, 994.404, 3.442, 2.855, 1.14, 396., 43.969, 1449., 
  160.886, "", "", "", "", 436660., 1.9277527*^7, 2140.425, 48.483, 278318., 
  30.902, 0.01, 100.9, "tests performed", 1.207493*^6, 898875., 308628., 
  34361., 38540., 13.41, 9.98, 3.43, 4279., 73.15, 9.0064*^6, 106.749, 44.4, 
  19.202, 13.748, 45436.686, 0.7, 145.183, 6.35, 28.4, 30.9, "", 7.37, 81.54, 
  0.922}, {"AUT", "Europe", "Austria", "2021-03-18", 504581., 3357., 
  2809.286, 8982., 26., 26.286, 56024.716, 372.735, 311.921, 997.291, 2.887, 
  2.919, 1.14, 388., 43.08, 1451., 161.108, "", "", "", "", 298583., 
  1.957611*^7, 2173.578, 33.152, 289593., 32.154, 0.01, 103.1, 
  "tests performed", 1.242385*^6, 925612., 316783., 34892., 37126., 13.79, 
  10.28, 3.52, 4122., 73.15, 9.0064*^6, 106.749, 44.4, 19.202, 13.748, 
  45436.686, 0.7, 145.183, 6.35, 28.4, 30.9, "", 7.37, 81.54, 0.922}, 
 {"AUT", "Europe", "Austria", "2021-03-19", 508096., 3515., 2864.857, 9024., 
  42., 27.571, 56414.994, 390.278, 318.091, 1001.954, 4.663, 3.061, 1.14, 
  400., 44.413, 1462., 162.329, "", "", "", "", 269448., 1.9845558*^7, 
  2203.495, 29.917, 276959., 30.751, 0.01, 96.7, "tests performed", 
  1.29636*^6, 970964., 325406., 53975., 36465., 14.39, 10.78, 3.61, 4049., 
  73.15, 9.0064*^6, 106.749, 44.4, 19.202, 13.748, 45436.686, 0.7, 145.183, 
  6.35, 28.4, 30.9, "", 7.37, 81.54, 0.922}, {"AUT", "Europe", "Austria", 
  "2021-03-20", 511440., 3344., 2910.714, 9052., 28., 28., 56786.285, 
  371.292, 323.183, 1005.063, 3.109, 3.109, 1.13, 393., 43.636, 1438., 
  159.664, "", "", "", "", 278034., 2.0123592*^7, 2234.366, 30.871, 277855., 
  30.851, 0.01, 95.5, "tests performed", 1.343652*^6, 1.00865*^6, 335012., 
  47292., 35740., 14.92, 11.2, 3.72, 3968., 73.15, 9.0064*^6, 106.749, 44.4, 
  19.202, 13.748, 45436.686, 0.7, 145.183, 6.35, 28.4, 30.9, "", 7.37, 81.54, 
  0.922}, {"AUT", "Europe", "Austria", "2021-03-21", 514153., 2713., 
  2940.714, 9074., 22., 28.714, 57087.516, 301.23, 326.514, 1007.506, 2.443, 
  3.188, 1.12, 416., 46.189, 1495., 165.993, "", "", "", "", 192964., 
  2.0316556*^7, 2255.791, 21.425, 281502., 31.256, 0.01, 95.7, 
  "tests performed", 1.35917*^6, 1.020287*^6, 338893., 15518., 33678., 15.09, 
  11.33, 3.76, 3739., 73.15, 9.0064*^6, 106.749, 44.4, 19.202, 13.748, 
  45436.686, 0.7, 145.183, 6.35, 28.4, 30.9, "", 7.37, 81.54, 0.922}, 
 {"AUT", "Europe", "Austria", "2021-03-22", 516565., 2412., 3014.429, 9089., 
  15., 28.143, 57355.325, 267.81, 334.699, 1009.171, 1.665, 3.125, 1.11, 
  436., 48.41, 1573., 174.654, "", "", "", "", 159929., 2.0476485*^7, 
  2273.548, 17.757, 284477., 31.586, 0.011, 94.4, "tests performed", 
  1.375149*^6, 1.033691*^6, 341469., 15979., 32943., 15.27, 11.48, 3.79, 
  3658., 73.15, 9.0064*^6, 106.749, 44.4, 19.202, 13.748, 45436.686, 0.7, 
  145.183, 6.35, 28.4, 30.9, "", 7.37, 81.54, 0.922}, 
 {"AUT", "Europe", "Austria", "2021-03-23", 519980., 3415., 3155.857, 9121., 
  32., 28., 57734.5, 379.175, 350.402, 1012.724, 3.553, 3.109, 1.11, 438., 
  48.632, 1614., 179.206, "", "", "", "", 369807., 2.0846292*^7, 2314.609, 
  41.06, 286489., 31.809, 0.011, 90.8, "tests performed", 1.410869*^6, 
  1.052828*^6, 358052., 35720., 33962., 15.67, 11.69, 3.98, 3771., 73.15, 
  9.0064*^6, 106.749, 44.4, 19.202, 13.748, 45436.686, 0.7, 145.183, 6.35, 
  28.4, 30.9, "", 7.37, 81.54, 0.922}, {"AUT", "Europe", "Austria", 
  "2021-03-24", 523269., 3289., 3149.286, 9151., 30., 27.857, 58099.685, 
  365.185, 349.672, 1016.055, 3.331, 3.093, 1.09, 450., 49.964, 1635., 
  181.538, "", "", "", "", 300842., 2.1147134*^7, 2348.012, 33.403, 267087., 
  29.655, 0.012, 84.8, "tests performed", 1.450419*^6, 1.074465*^6, 375966., 
  39550., 34704., 16.1, 11.93, 4.17, 3853., 73.15, 9.0064*^6, 106.749, 44.4, 
  19.202, 13.748, 45436.686, 0.7, 145.183, 6.35, 28.4, 30.9, "", 7.37, 81.54, 
  0.922}, {"AUT", "Europe", "Austria", "2021-03-25", 526393., 3124., 3116., 
  9178., 27., 28., 58446.549, 346.864, 345.976, 1019.053, 2.998, 3.109, 1.08, 
  455., 50.52, 1641., 182.204, "", "", "", "", 418328., 2.1565462*^7, 
  2394.46, 46.448, 284193., 31.555, 0.011, 91.2, "tests performed", 
  1.49648*^6, 1.103975*^6, 392520., 46061., 36299., 16.62, 12.26, 4.36, 
  4030., 73.15, 9.0064*^6, 106.749, 44.4, 19.202, 13.748, 45436.686, 0.7, 
  145.183, 6.35, 28.4, 30.9, "", 7.37, 81.54, 0.922}, 
 {"AUT", "Europe", "Austria", "2021-03-26", 530288., 3895., 3170.286, 9200., 
  22., 25.143, 58879.019, 432.47, 352.004, 1021.496, 2.443, 2.792, 1.08, 
  471., 52.296, 1693., 187.977, "", "", "", "", 485632., 2.2051094*^7, 
  2448.38, 53.921, 315077., 34.984, 0.01, 99.4, "tests performed", 
  1.547397*^6, 1.136275*^6, 411138., 50917., 35862., 17.18, 12.62, 4.56, 
  3982., 73.15, 9.0064*^6, 106.749, 44.4, 19.202, 13.748, 45436.686, 0.7, 
  145.183, 6.35, 28.4, 30.9, "", 7.37, 81.54, 0.922}, 
 {"AUT", "Europe", "Austria", "2021-03-27", 533786., 3498., 3192.286, 9231., 
  31., 25.571, 59267.41, 388.39, 354.446, 1024.938, 3.442, 2.839, 1.07, 508., 
  56.404, 1651., 183.314, "", "", "", "", 143342., 2.2194436*^7, 2464.296, 
  15.916, 295835., 32.847, 0.011, 92.7, "tests performed", 1.58876*^6, 
  1.163008*^6, 425768., 41363., 35015., 17.64, 12.91, 4.73, 3888., 73.15, 
  9.0064*^6, 106.749, 44.4, 19.202, 13.748, 45436.686, 0.7, 145.183, 6.35, 
  28.4, 30.9, "", 7.37, 81.54, 0.922}, {"AUT", "Europe", "Austria", 
  "2021-03-28", 536465., 2679., 3187.429, 9256., 25., 26., 59564.865, 
  297.455, 353.907, 1027.714, 2.776, 2.887, 1.06, 518., 57.515, 1636., 
  181.649, "", "", "", "", 261036., 2.2455472*^7, 2493.279, 28.983, 305559., 
  33.927, 0.01, 95.9, "tests performed", 1.603296*^6, 1.172861*^6, 430451., 
  14536., 34875., 17.8, 13.02, 4.78, 3872., 73.15, 9.0064*^6, 106.749, 44.4, 
  19.202, 13.748, 45436.686, 0.7, 145.183, 6.35, 28.4, 30.9, "", 7.37, 81.54, 
  0.922}, {"AUT", "Europe", "Austria", "2021-03-29", 539541., 3076., 
  3282.286, 9275., 19., 26.571, 59906.4, 341.535, 364.439, 1029.823, 2.11, 
  2.95, 1.05, 537., 59.624, 1710., 189.865, "", "", "", "", 154788., 
  2.261026*^7, 2510.466, 17.186, 304825., 33.845, 0.011, 92.9, 
  "tests performed", 1.629892*^6, 1.193923*^6, 435985., 26596., 36392., 18.1, 
  13.26, 4.84, 4041., 73.15, 9.0064*^6, 106.749, 44.4, 19.202, 13.748, 
  45436.686, 0.7, 145.183, 6.35, 28.4, 30.9, "", 7.37, 81.54, 0.922}, 
 {"AUT", "Europe", "Austria", "2021-03-30", 542542., 3001., 3223.143, 9308., 
  33., 26.714, 60239.607, 333.207, 357.872, 1033.487, 3.664, 2.966, 1.03, 
  538., 59.735, 1770., 196.527, "", "", "", "", 483046., 2.3093306*^7, 
  2564.1, 53.634, 321002., 35.642, 0.01, 99.6, "tests performed", 
  1.671204*^6, 1.223494*^6, 447726., 41312., 37191., 18.56, 13.58, 4.97, 
  4129., 73.15, 9.0064*^6, 106.749, 44.4, 19.202, 13.748, 45436.686, 0.7, 
  145.183, 6.35, 28.4, 30.9, "", 7.37, 81.54, 0.922}, 
 {"AUT", "Europe", "Austria", "2021-03-31", 546229., 3687., 3280., 9339., 
  31., 26.857, 60648.983, 409.376, 364.185, 1036.929, 3.442, 2.982, 1.01, 
  531., 58.958, 1787., 198.414, "", "", "", "", 358215., 2.3451521*^7, 
  2603.873, 39.773, 329198., 36.552, 0.01, 100.4, "tests performed", 
  1.706444*^6, 1.245672*^6, 460792., 35240., 36575., 18.95, 13.83, 5.12, 
  4061., 73.15, 9.0064*^6, 106.749, 44.4, 19.202, 13.748, 45436.686, 0.7, 
  145.183, 6.35, 28.4, 30.9, "", 7.37, 81.54, 0.922}, 
 {"AUT", "Europe", "Austria", "2021-04-01", 549592., 3363., 3314.143, 9368., 
  29., 27.143, 61022.384, 373.401, 367.976, 1040.149, 3.22, 3.014, 0.99, 
  534., 59.291, 1765., 195.972, "", "", "", "", 353719., 2.380524*^7, 
  2643.147, 39.274, 319968., 35.527, 0.01, 96.5, "tests performed", 
  1.748346*^6, 1.268477*^6, 479890., 41902., 35981., 19.41, 14.08, 5.33, 
  3995., 75., 9.0064*^6, 106.749, 44.4, 19.202, 13.748, 45436.686, 0.7, 
  145.183, 6.35, 28.4, 30.9, "", 7.37, 81.54, 0.922}, 
 {"AUT", "Europe", "Austria", "2021-04-02", 552729., 3137., 3205.857, 9397., 
  29., 28.143, 61370.692, 348.308, 355.953, 1043.369, 3.22, 3.125, 0.97, 
  537., 59.624, 1753., 194.639, "", "", "", "", 281183., 2.4086423*^7, 
  2674.367, 31.22, 290761., 32.284, 0.011, 90.7, "tests performed", 
  1.792295*^6, 1.293204*^6, 499115., 43949., 34985., 19.9, 14.36, 5.54, 
  3884., 75., 9.0064*^6, 106.749, 44.4, 19.202, 13.748, 45436.686, 0.7, 
  145.183, 6.35, 28.4, 30.9, "", 7.37, 81.54, 0.922}, 
 {"AUT", "Europe", "Austria", "2021-04-03", 556012., 3283., 3175.143, 9434., 
  37., 29., 61735.211, 364.519, 352.543, 1047.477, 4.108, 3.22, 0.96, 533., 
  59.18, 1655., 183.758, "", "", "", "", 316492., 2.4402915*^7, 2709.508, 
  35.141, 315497., 35.03, 0.01, 99.4, "tests performed", 1.814079*^6, 
  1.305947*^6, 508157., 21784., 32188., 20.14, 14.5, 5.64, 3574., 75., 
  9.0064*^6, 106.749, 44.4, 19.202, 13.748, 45436.686, 0.7, 145.183, 6.35, 
  28.4, 30.9, "", 7.37, 81.54, 0.922}, {"AUT", "Europe", "Austria", 
  "2021-04-04", 558755., 2743., 3184.286, 9449., 15., 27.571, 62039.772, 
  304.561, 353.558, 1049.143, 1.665, 3.061, 0.94, 562., 62.4, 1671., 185.535, 
  "", "", "", "", 244556., 2.4647471*^7, 2736.662, 27.154, 313143., 34.769, 
  0.01, 98.3, "tests performed", 1.824135*^6, 1.314242*^6, 509919., 10056., 
  31548., 20.25, 14.59, 5.66, 3503., 75., 9.0064*^6, 106.749, 44.4, 19.202, 
  13.748, 45436.686, 0.7, 145.183, 6.35, 28.4, 30.9, "", 7.37, 81.54, 0.922}, 
 {"AUT", "Europe", "Austria", "2021-04-05", 560972., 2217., 3061.571, 9482., 
  33., 29.571, 62285.93, 246.158, 339.933, 1052.807, 3.664, 3.283, 0.92, 
  570., 63.288, 1771., 196.638, "", "", "", "", 132334., 2.4779805*^7, 
  2751.355, 14.693, 309935., 34.413, 0.01, 101.2, "tests performed", 
  1.836675*^6, 1.322014*^6, 514689., 12540., 29540., 20.39, 14.68, 5.71, 
  3280., 75., 9.0064*^6, 106.749, 44.4, 19.202, 13.748, 45436.686, 0.7, 
  145.183, 6.35, 28.4, 30.9, "", 7.37, 81.54, 0.922}, 
 {"AUT", "Europe", "Austria", "2021-04-06", 562907., 1935., 2909.286, 9517., 
  35., 29.857, 62500.777, 214.847, 323.024, 1056.693, 3.886, 3.315, 0.91, 
  583., 64.732, 1854., 205.854, "", "", "", "", 219544., 2.4999349*^7, 
  2775.732, 24.376, 272292., 30.233, 0.011, 93.6, "tests performed", 
  1.874839*^6, 1.348191*^6, 526678., 38164., 29091., 20.82, 14.97, 5.85, 
  3230., 78.7, 9.0064*^6, 106.749, 44.4, 19.202, 13.748, 45436.686, 0.7, 
  145.183, 6.35, 28.4, 30.9, "", 7.37, 81.54, 0.922}, 
 {"AUT", "Europe", "Austria", "2021-04-07", 566008., 3101., 2825.571, 9546., 
  29., 29.571, 62845.088, 344.311, 313.729, 1059.913, 3.22, 3.283, 0.91, 
  583., 64.732, 1877., 208.407, "", "", "", "", 516648., 2.5515997*^7, 
  2833.096, 57.365, 294925., 32.746, 0.01, 104.4, "tests performed", 
  1.930519*^6, 1.387765*^6, 542784., 55680., 32011., 21.43, 15.41, 6.03, 
  3554., 78.7, 9.0064*^6, 106.749, 44.4, 19.202, 13.748, 45436.686, 0.7, 
  145.183, 6.35, 28.4, 30.9, "", 7.37, 81.54, 0.922}, 
 {"AUT", "Europe", "Austria", "2021-04-08", 568914., 2906., 2760.286, 9586., 
  40., 31.143, 63167.747, 322.659, 306.48, 1064.354, 4.441, 3.458, 0.91, 
  579., 64.288, 1807., 200.635, "", "", "", "", 352501., 2.5868498*^7, 
  2872.235, 39.139, 294751., 32.727, 0.009, 106.8, "tests performed", 
  2.003178*^6, 1.434678*^6, 568532., 72659., 36405., 22.24, 15.93, 6.31, 
  4042., 78.7, 9.0064*^6, 106.749, 44.4, 19.202, 13.748, 45436.686, 0.7, 
  145.183, 6.35, 28.4, 30.9, "", 7.37, 81.54, 0.922}, 
 {"AUT", "Europe", "Austria", "2021-04-09", 571616., 2702., 2698.143, 9624., 
  38., 32.429, 63467.756, 300.009, 299.581, 1068.573, 4.219, 3.601, 0.91, 
  582., 64.621, 1802., 200.08, "", "", "", "", 293340., 2.6161838*^7, 
  2904.805, 32.57, 296488., 32.92, 0.009, 109.9, "tests performed", 
  2.081563*^6, 1.47989*^6, 601709., 78385., 41324., 23.11, 16.43, 6.68, 
  4588., 78.7, 9.0064*^6, 106.749, 44.4, 19.202, 13.748, 45436.686, 0.7, 
  145.183, 6.35, 28.4, 30.9, "", 7.37, 81.54, 0.922}, 
 {"AUT", "Europe", "Austria", "2021-04-10", 574755., 3139., 2677.571, 9662., 
  38., 32.571, 63816.286, 348.53, 297.297, 1072.793, 4.219, 3.616, 0.92, 
  584., 64.843, 1734., 192.53, "", "", "", "", 316396., 2.6478234*^7, 
  2939.935, 35.13, 296474., 32.918, 0.009, 110.7, "tests performed", 
  2.146827*^6, 1.516366*^6, 630501., 65264., 47535., 23.84, 16.84, 7., 5278., 
  78.7, 9.0064*^6, 106.749, 44.4, 19.202, 13.748, 45436.686, 0.7, 145.183, 
  6.35, 28.4, 30.9, "", 7.37, 81.54, 0.922}, {"AUT", "Europe", "Austria", 
  "2021-04-11", 577007., 2252., 2607.429, 9687., 25., 34., 64066.331, 
  250.044, 289.508, 1075.568, 2.776, 3.775, 0.91, 599., 66.508, 1705., 
  189.31, "", "", "", "", 200841., 2.6679075*^7, 2962.235, 22.3, 290229., 
  32.225, 0.009, 111.3, "tests performed", 2.172738*^6, 1.526657*^6, 646122., 
  25911., 49800., 24.12, 16.95, 7.17, 5529., 78.7, 9.0064*^6, 106.749, 44.4, 
  19.202, 13.748, 45436.686, 0.7, 145.183, 6.35, 28.4, 30.9, "", 7.37, 81.54, 
  0.922}, {"AUT", "Europe", "Austria", "2021-04-12", 578950., 1943., 
  2568.286, 9706., 19., 32., 64282.066, 215.735, 285.162, 1077.678, 2.11, 
  3.553, 0.91, 615., 68.285, 1799., 199.747, "", "", "", "", 169508., 
  2.6848583*^7, 2981.056, 18.821, 295540., 32.814, 0.009, 115.1, 
  "tests performed", 2.207683*^6, 1.554589*^6, 653135., 34945., 53001., 
  24.51, 17.26, 7.25, 5885., 78.7, 9.0064*^6, 106.749, 44.4, 19.202, 13.748, 
  45436.686, 0.7, 145.183, 6.35, 28.4, 30.9, "", 7.37, 81.54, 0.922}, 
 {"AUT", "Europe", "Austria", "2021-04-13", 581263., 2313., 2622.286, 9748., 
  42., 33., 64538.883, 256.817, 291.158, 1082.341, 4.663, 3.664, 0.91, 596., 
  66.175, 1752., 194.528, "", "", "", "", 349278., 2.7197861*^7, 3019.837, 
  38.781, 314073., 34.872, 0.008, 119.8, "tests performed", 2.252752*^6, 
  1.588084*^6, 664709., 45069., 53988., 25.01, 17.63, 7.38, 5994., 78.7, 
  9.0064*^6, 106.749, 44.4, 19.202, 13.748, 45436.686, 0.7, 145.183, 6.35, 
  28.4, 30.9, "", 7.37, 81.54, 0.922}, {"AUT", "Europe", "Austria", 
  "2021-04-14", 584205., 2942., 2599.571, 9779., 31., 33.286, 64865.54, 
  326.657, 288.636, 1085.783, 3.442, 3.696, 0.91, 589., 65.398, 1687., 
  187.311, "", "", "", "", 505277., 2.7703138*^7, 3075.939, 56.102, 312449., 
  34.692, 0.008, 120.2, "tests performed", 2.320001*^6, 1.64186*^6, 678182., 
  67249., 55640., 25.76, 18.23, 7.53, 6178., 78.7, 9.0064*^6, 106.749, 44.4, 
  19.202, 13.748, 45436.686, 0.7, 145.183, 6.35, 28.4, 30.9, "", 7.37, 81.54, 
  0.922}, {"AUT", "Europe", "Austria", "2021-04-15", 586883., 2678., 2567., 
  9813., 34., 32.429, 65162.884, 297.344, 285.02, 1089.559, 3.775, 3.601, 
  0.9, 571., 63.399, 1586., 176.097, "", "", "", "", 308943., 2.8012081*^7, 
  3110.242, 34.303, 306226., 34.001, 0.008, 119.3, "tests performed", 
  2.394183*^6, 1.697079*^6, 697146., 74182., 55858., 26.58, 18.84, 7.74, 
  6202., 78.7, 9.0064*^6, 106.749, 44.4, 19.202, 13.748, 45436.686, 0.7, 
  145.183, 6.35, 28.4, 30.9, "", 7.37, 81.54, 0.922}, 
 {"AUT", "Europe", "Austria", "2021-04-16", 589299., 2416., 2526.143, 9843., 
  30., 31.286, 65431.138, 268.254, 280.483, 1092.89, 3.331, 3.474, 0.89, 
  560., 62.178, 1550., 172.1, "", "", "", "", 286539., 2.829862*^7, 3142.057, 
  31.815, 305255., 33.893, 0.008, 120.8, "tests performed", 2.464355*^6, 
  1.748829*^6, 715568., 70172., 54685., 27.36, 19.42, 7.95, 6072., 78.7, 
  9.0064*^6, 106.749, 44.4, 19.202, 13.748, 45436.686, 0.7, 145.183, 6.35, 
  28.4, 30.9, "", 7.37, 81.54, 0.922}, {"AUT", "Europe", "Austria", 
  "2021-04-17", 591347., 2048., 2370.286, 9870., 27., 29.714, 65658.532, 
  227.394, 263.178, 1095.887, 2.998, 3.299, 0.89, 549., 60.957, 1507., 
  167.325, "", "", "", "", 317349., 2.8615969*^7, 3177.293, 35.236, 305391., 
  33.908, 0.008, 128.8, "tests performed", 2.521682*^6, 1.78476*^6, 736964., 
  57327., 53551., 28., 19.82, 8.18, 5946., 78.7, 9.0064*^6, 106.749, 44.4, 
  19.202, 13.748, 45436.686, 0.7, 145.183, 6.35, 28.4, 30.9, "", 7.37, 81.54, 
  0.922}, {"AUT", "Europe", "Austria", "2021-04-18", 593423., 2076., 
  2345.143, 9898., 28., 30.143, 65889.034, 230.503, 260.386, 1098.996, 3.109, 
  3.347, 0.9, 546., 60.624, 1475., 163.772, "", "", "", "", 207928., 
  2.8823897*^7, 3200.379, 23.087, 306403., 34.021, 0.008, 130.7, 
  "tests performed", 2.54085*^6, 1.799639*^6, 741253., 19168., 52587., 28.21, 
  19.98, 8.23, 5839., 78.7, 9.0064*^6, 106.749, 44.4, 19.202, 13.748, 
  45436.686, 0.7, 145.183, 6.35, 28.4, 30.9, "", 7.37, 81.54, 0.922}, 
 {"AUT", "Europe", "Austria", "2021-04-19", 595540., 2117., 2370., 9922., 
  24., 30.857, 66124.09, 235.055, 263.146, 1101.661, 2.665, 3.426, 0.91, 
  568., 63.066, 1554., 172.544, "", "", "", "", 190653., 2.901455*^7, 
  3221.548, 21.169, 309424., 34.356, 0.008, 130.6, "tests performed", 
  2.572556*^6, 1.825605*^6, 746993., 31706., 52125., 28.56, 20.27, 8.29, 
  5788., 78.7, 9.0064*^6, 106.749, 44.4, 19.202, 13.748, 45436.686, 0.7, 
  145.183, 6.35, 28.4, 30.9, "", 7.37, 81.54, 0.922}, 
 {"AUT", "Europe", "Austria", "2021-04-20", 597566., 2026., 2329., 9959., 
  37., 30.143, 66349.041, 224.951, 258.594, 1105.769, 4.108, 3.347, 0.91, 
  561., 62.289, 1531., 169.99, "", "", "", "", 320616., 2.9335166*^7, 
  3257.147, 35.599, 305329., 33.901, 0.008, 131.1, "tests performed", 
  2.617783*^6, 1.858237*^6, 759589., 45227., 52147., 29.07, 20.63, 8.43, 
  5790., 78.7, 9.0064*^6, 106.749, 44.4, 19.202, 13.748, 45436.686, 0.7, 
  145.183, 6.35, 28.4, 30.9, "", 7.37, 81.54, 0.922}, 
 {"AUT", "Europe", "Austria", "2021-04-21", 600089., 2523., 2269.143, 9997., 
  38., 31.143, 66629.175, 280.134, 251.948, 1109.988, 4.219, 3.458, 0.9, 
  551., 61.179, 1417., 157.333, "", "", "", "", 262443., 2.9597609*^7, 
  3286.286, 29.14, 270639., 30.05, 0.008, 119.3, "tests performed", 
  2.680948*^6, 1.910661*^6, 770331., 63165., 51564., 29.77, 21.21, 8.55, 
  5725., 78.7, 9.0064*^6, 106.749, 44.4, 19.202, 13.748, 45436.686, 0.7, 
  145.183, 6.35, 28.4, 30.9, "", 7.37, 81.54, 0.922}, 
 {"AUT", "Europe", "Austria", "2021-04-22", 602494., 2405., 2230.143, 10026., 
  29., 30.429, 66896.207, 267.032, 247.618, 1113.208, 3.22, 3.379, 0.9, 521., 
  57.848, 1403., 155.778, "", "", "", "", 307961., 2.990557*^7, 3320.48, 
  34.194, 270498., 30.034, 0.008, 121.3, "tests performed", 2.751677*^6, 
  1.970872*^6, 780849., 70729., 51071., 30.55, 21.88, 8.67, 5671., 78.7, 
  9.0064*^6, 106.749, 44.4, 19.202, 13.748, 45436.686, 0.7, 145.183, 6.35, 
  28.4, 30.9, "", 7.37, 81.54, 0.922}, {"AUT", "Europe", "Austria", 
  "2021-04-23", 604823., 2329., 2217.714, 10055., 29., 30.286, 67154.801, 
  258.594, 246.238, 1116.428, 3.22, 3.363, 0.9, 518., 57.515, 1356., 150.56, 
  "", "", "", "", 280891., 3.0186461*^7, 3351.668, 31.188, 269692., 29.944, 
  0.008, 121.6, "tests performed", 2.819956*^6, 2.027743*^6, 792257., 68279., 
  50800., 31.31, 22.51, 8.8, 5640., 78.7, 9.0064*^6, 106.749, 44.4, 19.202, 
  13.748, 45436.686, 0.7, 145.183, 6.35, 28.4, 30.9, "", 7.37, 81.54, 0.922}, 
 {"AUT", "Europe", "Austria", "2021-04-24", 606954., 2131., 2229.571, 10070., 
  15., 28.571, 67391.411, 236.61, 247.554, 1118.094, 1.665, 3.172, 0.89, 
  508., 56.404, 1309., 145.341, "", "", "", "", 302593., 3.0489054*^7, 
  3385.265, 33.598, 267584., 29.71, 0.008, 120., "tests performed", 
  2.860023*^6, 2.061995*^6, 798073., 40067., 48334., 31.76, 22.89, 8.86, 
  5367., 78.7, 9.0064*^6, 106.749, 44.4, 19.202, 13.748, 45436.686, 0.7, 
  145.183, 6.35, 28.4, 30.9, "", 7.37, 81.54, 0.922}, 
 {"AUT", "Europe", "Austria", "2021-04-25", 608979., 2025., 2222.286, 10087., 
  17., 27., 67616.251, 224.84, 246.745, 1119.981, 1.888, 2.998, 0.89, 521., 
  57.848, 1279., 142.01, "", "", "", "", 199558., 3.0688612*^7, 3407.423, 
  22.157, 266388., 29.578, 0.008, 119.9, "tests performed", 2.887758*^6, 
  2.087933*^6, 799871., 27735., 49558., 32.06, 23.18, 8.88, 5503., 78.7, 
  9.0064*^6, 106.749, 44.4, 19.202, 13.748, 45436.686, 0.7, 145.183, 6.35, 
  28.4, 30.9, "", 7.37, 81.54, 0.922}, {"AUT", "Europe", "Austria", 
  "2021-04-26", 610545., 1566., 2143.571, 10098., 11., 25.143, 67790.127, 
  173.876, 238.005, 1121.203, 1.221, 2.792, 0.88, 520., 57.737, 1333., 
  148.006, "", "", "", "", 147739., 3.0836351*^7, 3423.827, 16.404, 260257., 
  28.897, 0.008, 121.4, "tests performed", 2.918448*^6, 2.115079*^6, 803416., 
  30690., 49413., 32.4, 23.48, 8.92, 5486., 76.85, 9.0064*^6, 106.749, 44.4, 
  19.202, 13.748, 45436.686, 0.7, 145.183, 6.35, 28.4, 30.9, "", 7.37, 81.54, 
  0.922}, {"AUT", "Europe", "Austria", "2021-04-27", 612170., 1625., 
  2086.286, 10126., 28., 23.857, 67970.554, 180.427, 231.645, 1124.312, 
  3.109, 2.649, 0.87, 521., 57.848, 1392., 154.557, "", "", "", "", 426701., 
  3.1263052*^7, 3471.204, 47.378, 275412., 30.58, 0.008, 132., 
  "tests performed", 2.966403*^6, 2.151781*^6, 814671., 47955., 49803., 
  32.94, 23.89, 9.05, 5530., 76.85, 9.0064*^6, 106.749, 44.4, 19.202, 13.748, 
  45436.686, 0.7, 145.183, 6.35, 28.4, 30.9, "", 7.37, 81.54, 0.922}, 
 {"AUT", "Europe", "Austria", "2021-04-28", 614510., 2340., 2060.143, 10152., 
  26., 22.143, 68230.37, 259.815, 228.742, 1127.198, 2.887, 2.459, 0.87, 
  519., 57.626, 1270., 141.011, "", "", "", "", 54657., 3.1317709*^7, 
  3477.273, 6.069, 245729., 27.284, 0.008, 119.3, "tests performed", 
  3.024422*^6, 2.195419*^6, 829053., 58019., 49068., 33.58, 24.38, 9.21, 
  5448., 76.85, 9.0064*^6, 106.749, 44.4, 19.202, 13.748, 45436.686, 0.7, 
  145.183, 6.35, 28.4, 30.9, "", 7.37, 81.54, 0.922}, 
 {"AUT", "Europe", "Austria", "2021-04-29", 616739., 2229., 2035., 10179., 
  27., 21.857, 68477.86, 247.491, 225.95, 1130.196, 2.998, 2.427, 0.86, 489., 
  54.295, 1233., 136.903, "", "", "", "", 272015., 3.1589724*^7, 3507.475, 
  30.202, 240593., 26.714, 0.008, 118.2, "tests performed", 3.100322*^6, 
  2.256241*^6, 844155., 75900., 49806., 34.42, 25.05, 9.37, 5530., 76.85, 
  9.0064*^6, 106.749, 44.4, 19.202, 13.748, 45436.686, 0.7, 145.183, 6.35, 
  28.4, 30.9, "", 7.37, 81.54, 0.922}, {"AUT", "Europe", "Austria", 
  "2021-04-30", 618870., 2131., 2006.714, 10205., 26., 21.429, 68714.47, 
  236.61, 222.81, 1133.083, 2.887, 2.379, 0.85, 506., 56.182, 1154., 128.131, 
  "", "", "", "", 303180., 3.1892904*^7, 3541.138, 33.663, 243778., 27.067, 
  0.008, 121.5, "tests performed", 3.180566*^6, 2.322895*^6, 857764., 80244., 
  51516., 35.31, 25.79, 9.52, 5720., 76.85, 9.0064*^6, 106.749, 44.4, 19.202, 
  13.748, 45436.686, 0.7, 145.183, 6.35, 28.4, 30.9, "", 7.37, 81.54, 0.922}, 
 {"AUT", "Europe", "Austria", "2021-05-01", 620485., 1615., 1933., 10233., 
  28., 23.286, 68893.787, 179.317, 214.625, 1136.192, 3.109, 2.585, 0.82, 
  482., 53.517, 1081., 120.026, "", "", "", "", 335502., 3.2228406*^7, 
  3578.389, 37.252, 248479., 27.589, 0.008, 128.5, "tests performed", 
  3.222267*^6, 2.356711*^6, 865821., 41701., 51749., 35.78, 26.17, 9.61, 
  5746., 76.85, 9.0064*^6, 106.749, 44.4, 19.202, 13.748, 45436.686, 0.7, 
  145.183, 6.35, 28.4, 30.9, "", 7.37, 81.54, 0.922}, 
 {"AUT", "Europe", "Austria", "2021-05-02", 622110., 1625., 1875.857, 10245., 
  12., 22.571, 69074.214, 180.427, 208.28, 1137.524, 1.332, 2.506, 0.8, 476., 
  52.851, 1087., 120.692, "", "", "", "", 155568., 3.2383974*^7, 3595.662, 
  17.273, 242195., 26.891, 0.008, 129.1, "tests performed", 3.23887*^6, 
  2.371935*^6, 867203., 16603., 50159., 35.96, 26.34, 9.63, 5569., 76.85, 
  9.0064*^6, 106.749, 44.4, 19.202, 13.748, 45436.686, 0.7, 145.183, 6.35, 
  28.4, 30.9, "", 7.37, 81.54, 0.922}, {"AUT", "Europe", "Austria", 
  "2021-05-03", 623201., 1091., 1808., 10260., 15., 23.143, 69195.35, 
  121.136, 200.746, 1139.19, 1.665, 2.57, 0.79, 485., 53.851, 1139., 126.466, 
  "", "", "", "", 111903., 3.2495877*^7, 3608.087, 12.425, 237075., 26.323, 
  0.008, 131.1, "tests performed", 3.268058*^6, 2.389819*^6, 879365., 29188., 
  49944., 36.29, 26.53, 9.76, 5545., 75., 9.0064*^6, 106.749, 44.4, 19.202, 
  13.748, 45436.686, 0.7, 145.183, 6.35, 28.4, 30.9, "", 7.37, 81.54, 0.922}, 
 {"AUT", "Europe", "Austria", "2021-05-04", 624595., 1394., 1775., 10291., 
  31., 23.571, 69350.129, 154.779, 197.082, 1142.632, 3.442, 2.617, 0.77, 
  463., 51.408, 1155., 128.242, "", "", "", "", 399416., 3.2895293*^7, 
  3652.435, 44.348, 233177., 25.89, 0.008, 131.4, "tests performed", 
  3.329167*^6, 2.430842*^6, 901086., 61109., 51823., 36.96, 26.99, 10., 
  5754., 75., 9.0064*^6, 106.749, 44.4, 19.202, 13.748, 45436.686, 0.7, 
  145.183, 6.35, 28.4, 30.9, "", 7.37, 81.54, 0.922}, 
 {"AUT", "Europe", "Austria", "2021-05-05", 626239., 1644., 1675.571, 10311., 
  20., 22.714, 69532.666, 182.537, 186.042, 1144.853, 2.221, 2.522, 0.75, 
  440., 48.854, 1107., 122.913, "", "", "", "", 347639., 3.3242932*^7, 
  3691.034, 38.599, 275032., 30.537, 0.006, 164.1, "tests performed", 
  3.406723*^6, 2.491032*^6, 919096., 77556., 54614., 37.83, 27.66, 10.2, 
  6064., 75., 9.0064*^6, 106.749, 44.4, 19.202, 13.748, 45436.686, 0.7, 
  145.183, 6.35, 28.4, 30.9, "", 7.37, 81.54, 0.922}, 
 {"AUT", "Europe", "Austria", "2021-05-06", 627484., 1245., 1535., 10333., 
  22., 22., 69670.901, 138.235, 170.434, 1147.295, 2.443, 2.443, 0.73, 431., 
  47.855, 1017., 112.92, "", "", "", "", 459327., 3.3702259*^7, 3742.034, 
  51., 301791., 33.509, 0.005, 196.6, "tests performed", 3.503528*^6, 
  2.568375*^6, 939626., 96805., 57601., 38.9, 28.52, 10.43, 6396., 75., 
  9.0064*^6, 106.749, 44.4, 19.202, 13.748, 45436.686, 0.7, 145.183, 6.35, 
  28.4, 30.9, "", 7.37, 81.54, 0.922}, {"AUT", "Europe", "Austria", 
  "2021-05-07", 628817., 1333., 1421., 10351., 18., 20.857, 69818.907, 
  148.006, 157.777, 1149.294, 1.999, 2.316, 0.72, 422., 46.856, 959., 106.48, 
  "", "", "", "", 287929., 3.3990188*^7, 3774.004, 31.969, 299612., 33.267, 
  0.005, 210.8, "tests performed", 3.611838*^6, 2.654463*^6, 962756., 
  108310., 61610., 40.1, 29.47, 10.69, 6841., 75., 9.0064*^6, 106.749, 44.4, 
  19.202, 13.748, 45436.686, 0.7, 145.183, 6.35, 28.4, 30.9, "", 7.37, 81.54, 
  0.922}, {"AUT", "Europe", "Austria", "2021-05-08", 630050., 1233., 
  1366.429, 10374., 23., 20.143, 69955.809, 136.903, 151.718, 1151.848, 
  2.554, 2.237, 0.72, 406., 45.079, 886., 98.374, "", "", "", "", 309774., 
  3.4299962*^7, 3808.399, 34.395, 295937., 32.859, 0.005, 216.6, 
  "tests performed", 3.663847*^6, 2.688032*^6, 982143., 52009., 63083., 
  40.68, 29.85, 10.9, 7004., 75., 9.0064*^6, 106.749, 44.4, 19.202, 13.748, 
  45436.686, 0.7, 145.183, 6.35, 28.4, 30.9, "", 7.37, 81.54, 0.922}, 
 {"AUT", "Europe", "Austria", "2021-05-09", 631076., 1026., 1280.857, 10382., 
  8., 19.571, 70069.728, 113.919, 142.216, 1152.736, 0.888, 2.173, 0.71, 
  409., 45.412, 865., 96.043, "", "", "", "", 204215., 3.4504177*^7, 
  3831.073, 22.674, 302886., 33.63, 0.004, 236.5, "tests performed", 
  3.682392*^6, 2.70052*^6, 988208., 18545., 63360., 40.89, 29.98, 10.97, 
  7035., 75., 9.0064*^6, 106.749, 44.4, 19.202, 13.748, 45436.686, 0.7, 
  145.183, 6.35, 28.4, 30.9, "", 7.37, 81.54, 0.922}, 
 {"AUT", "Europe", "Austria", "2021-05-10", 631896., 820., 1242.143, 10392., 
  10., 18.857, 70160.775, 91.046, 137.918, 1153.846, 1.11, 2.094, 0.7, 385., 
  42.747, 863., 95.821, "", "", "", "", 135456., 3.4639633*^7, 3846.113, 
  15.04, 306251., 34.004, 0.004, 246.6, "tests performed", 3.725409*^6, 
  2.733428*^6, 999298., 43017., 65336., 41.36, 30.35, 11.1, 7254., 75., 
  9.0064*^6, 106.749, 44.4, 19.202, 13.748, 45436.686, 0.7, 145.183, 6.35, 
  28.4, 30.9, "", 7.37, 81.54, 0.922}, {"AUT", "Europe", "Austria", 
  "2021-05-11", 632766., 870., 1167.286, 10413., 21., 17.429, 70257.373, 
  96.598, 129.606, 1156.178, 2.332, 1.935, 0.69, 358., 39.75, 857., 95.155, 
  "", "", "", "", 363597., 3.500323*^7, 3886.484, 40.371, 301134., 33.436, 
  0.004, 258., "tests performed", 3.791104*^6, 2.782258*^6, 1.017107*^6, 
  65695., 65991., 42.09, 30.89, 11.29, 7327., 73.15, 9.0064*^6, 106.749, 
  44.4, 19.202, 13.748, 45436.686, 0.7, 145.183, 6.35, 28.4, 30.9, "", 7.37, 
  81.54, 0.922}, {"AUT", "Europe", "Austria", "2021-05-12", 633960., 1194., 
  1103., 10428., 15., 16.714, 70389.945, 132.572, 122.468, 1157.843, 1.665, 
  1.856, 0.68, 337., 37.418, 797., 88.493, "", "", "", "", 379788., 
  3.5383018*^7, 3928.653, 42.169, 305727., 33.946, 0.004, 277.2, 
  "tests performed", 3.891074*^6, 2.859769*^6, 1.041007*^6, 99970., 69193., 
  43.2, 31.75, 11.56, 7683., 73.15, 9.0064*^6, 106.749, 44.4, 19.202, 13.748, 
  45436.686, 0.7, 145.183, 6.35, 28.4, 30.9, "", 7.37, 81.54, 0.922}, 
 {"AUT", "Europe", "Austria", "2021-05-13", 634893., 933., 1058.429, 10444., 
  16., 15.857, 70493.538, 103.593, 117.52, 1159.62, 1.777, 1.761, 0.67, 316., 
  35.086, 695., 77.167, "", "", "", "", 415694., 3.5798712*^7, 3974.808, 
  46.155, 299493., 33.253, 0.004, 283., "tests performed", 3.924785*^6, 
  2.885993*^6, 1.049291*^6, 33711., 60180., 43.58, 32.04, 11.65, 6682., 
  73.15, 9.0064*^6, 106.749, 44.4, 19.202, 13.748, 45436.686, 0.7, 145.183, 
  6.35, 28.4, 30.9, "", 7.37, 81.54, 0.922}, {"AUT", "Europe", "Austria", 
  "2021-05-14", 635780., 887., 994.714, 10455., 11., 14.857, 70592.023, 
  98.486, 110.445, 1160.841, 1.221, 1.65, 0.66, 322., 35.752, 686., 76.168, 
  "", "", "", "", 141201., 3.5939913*^7, 3990.486, 15.678, 278532., 30.926, 
  0.004, 280., "tests performed", 4.014372*^6, 2.952536*^6, 1.073328*^6, 
  89587., 57505., 44.57, 32.78, 11.92, 6385., 73.15, 9.0064*^6, 106.749, 
  44.4, 19.202, 13.748, 45436.686, 0.7, 145.183, 6.35, 28.4, 30.9, "", 7.37, 
  81.54, 0.922}, {"AUT", "Europe", "Austria", "2021-05-15", 636424., 644., 
  910.571, 10470., 15., 13.714, 70663.528, 71.505, 101.103, 1162.507, 1.665, 
  1.523, 0.65, 315., 34.975, 628., 69.728, "", "", "", "", 277682., 
  3.6217595*^7, 4021.318, 30.832, 273948., 30.417, 0.003, 300.9, 
  "tests performed", 4.073996*^6, 2.996503*^6, 1.090014*^6, 59624., 58593., 
  45.23, 33.27, 12.1, 6506., 73.15, 9.0064*^6, 106.749, 44.4, 19.202, 13.748, 
  45436.686, 0.7, 145.183, 6.35, 28.4, 30.9, "", 7.37, 81.54, 0.922}, 
 {"AUT", "Europe", "Austria", "2021-05-16", 637097., 673., 860.143, 10474., 
  4., 13.143, 70738.253, 74.725, 95.504, 1162.951, 0.444, 1.459, 0.65, 285., 
  31.644, 612., 67.952, "", "", "", "", 175480., 3.6393075*^7, 4040.802, 
  19.484, 269843., 29.961, 0.003, 313.7, "tests performed", 4.097933*^6, 
  3.014064*^6, 1.097087*^6, 23937., 59363., 45.5, 33.47, 12.18, 6591., 65.74, 
  9.0064*^6, 106.749, 44.4, 19.202, 13.748, 45436.686, 0.7, 145.183, 6.35, 
  28.4, 30.9, "", 7.37, 81.54, 0.922}, {"AUT", "Europe", "Austria", 
  "2021-05-17", 637573., 476., 811., 10480., 6., 12.571, 70791.104, 52.851, 
  90.047, 1163.617, 0.666, 1.396, 0.66, 290., 32.199, 624., 69.284, "", "", 
  "", "", 138372., 3.6531447*^7, 4056.165, 15.364, 270259., 30.007, 0.003, 
  333.2, "tests performed", 4.14494*^6, 3.044443*^6, 1.115443*^6, 47007., 
  59933., 46.02, 33.8, 12.39, 6654., 65.74, 9.0064*^6, 106.749, 44.4, 19.202, 
  13.748, 45436.686, 0.7, 145.183, 6.35, 28.4, 30.9, "", 7.37, 81.54, 0.922}, 
 {"AUT", "Europe", "Austria", "2021-05-18", 638155., 582., 769.857, 10499., 
  19., 12.286, 70855.725, 64.621, 85.479, 1165.727, 2.11, 1.364, 0.67, 278., 
  30.867, 600., 66.619, "", "", "", "", 309371., 3.6840818*^7, 4090.515, 
  34.35, 262513., 29.147, 0.003, 341., "tests performed", 4.21404*^6, 
  3.088299*^6, 1.142727*^6, 69100., 60419., 46.79, 34.29, 12.69, 6708., 
  65.74, 9.0064*^6, 106.749, 44.4, 19.202, 13.748, 45436.686, 0.7, 145.183, 
  6.35, 28.4, 30.9, "", 7.37, 81.54, 0.922}, {"AUT", "Europe", "Austria", 
  "2021-05-19", 639054., 899., 727.714, 10508., 9., 11.429, 70955.543, 
  99.818, 80.8, 1166.726, 0.999, 1.269, 0.67, 266., 29.535, 563., 62.511, "", 
  "", "", "", 396564., 3.7237382*^7, 4134.547, 44.031, 264909., 29.413, 
  0.003, 364., "tests performed", 4.318856*^6, 3.161934*^6, 1.175856*^6, 
  104816., 61112., 47.95, 35.11, 13.06, 6785., 65.74, 9.0064*^6, 106.749, 
  44.4, 19.202, 13.748, 45436.686, 0.7, 145.183, 6.35, 28.4, 30.9, "", 7.37, 
  81.54, 0.922}, {"AUT", "Europe", "Austria", "2021-05-20", 639616., 562., 
  674.714, 10527., 19., 11.857, 71017.943, 62.4, 74.915, 1168.835, 2.11, 
  1.317, 0.67, 249., 27.647, 518., 57.515, "", "", "", "", 388652., 
  3.7626034*^7, 4177.7, 43.153, 261046., 28.984, 0.003, 386.9, 
  "tests performed", 4.429049*^6, 3.237808*^6, 1.211994*^6, 110193., 72038., 
  49.18, 35.95, 13.46, 7999., 65.74, 9.0064*^6, 106.749, 44.4, 19.202, 
  13.748, 45436.686, 0.7, 145.183, 6.35, 28.4, 30.9, "", 7.37, 81.54, 0.922}, 
 {"AUT", "Europe", "Austria", "2021-05-21", 640293., 677., 644.714, 10534., 
  7., 11.286, 71093.112, 75.169, 71.584, 1169.613, 0.777, 1.253, 0.67, 234., 
  25.982, 463., 51.408, "", "", "", "", 424152., 3.8050186*^7, 4224.794, 
  47.095, 301468., 33.473, 0.002, 467.6, "tests performed", 4.539336*^6, 
  3.310054*^6, 1.252895*^6, 110287., 74995., 50.4, 36.75, 13.91, 8327., 
  65.74, 9.0064*^6, 106.749, 44.4, 19.202, 13.748, 45436.686, 0.7, 145.183, 
  6.35, 28.4, 30.9, "", 7.37, 81.54, 0.922}, {"AUT", "Europe", "Austria", 
  "2021-05-22", 640876., 583., 636., 10541., 7., 10.143, 71157.843, 64.732, 
  70.616, 1170.39, 0.777, 1.126, 0.67, 237., 26.315, 406., 45.079, "", "", 
  "", "", 479351., 3.8529537*^7, 4278.018, 53.223, 330277., 36.671, 0.002, 
  519.3, "tests performed", 4.597693*^6, 3.348831*^6, 1.272749*^6, 58357., 
  74814., 51.05, 37.18, 14.13, 8307., 65.74, 9.0064*^6, 106.749, 44.4, 
  19.202, 13.748, 45436.686, 0.7, 145.183, 6.35, 28.4, 30.9, "", 7.37, 81.54, 
  0.922}, {"AUT", "Europe", "Austria", "2021-05-23", 641380., 504., 611.857, 
  10546., 5., 10.286, 71213.804, 55.96, 67.936, 1170.945, 0.555, 1.142, 0.67, 
  237., 26.315, 386., 42.858, "", "", "", "", 348172., 3.8877709*^7, 
  4316.676, 38.658, 354948., 39.411, 0.002, 580.1, "tests performed", 
  4.6268*^6, 3.367968*^6, 1.284166*^6, 29107., 75552., 51.37, 37.4, 14.26, 
  8389., 65.74, 9.0064*^6, 106.749, 44.4, 19.202, 13.748, 45436.686, 0.7, 
  145.183, 6.35, 28.4, 30.9, "", 7.37, 81.54, 0.922}, 
 {"AUT", "Europe", "Austria", "2021-05-24", 641740., 360., 595.286, 10547., 
  1., 9.571, 71253.775, 39.972, 66.096, 1171.056, 0.111, 1.063, 0.67, 224., 
  24.871, 368., 40.86, "", "", "", "", 211515., 3.9089224*^7, 4340.161, 
  23.485, 365397., 40.571, 0.002, 613.8, "tests performed", 4.651155*^6, 
  3.3799*^6, 1.296712*^6, 24355., 72316., 51.64, 37.53, 14.4, 8029., 65.74, 
  9.0064*^6, 106.749, 44.4, 19.202, 13.748, 45436.686, 0.7, 145.183, 6.35, 
  28.4, 30.9, "", 7.37, 81.54, 0.922}, {"AUT", "Europe", "Austria", 
  "2021-05-25", 642138., 398., 569., 10551., 4., 7.429, 71297.966, 44.191, 
  63.177, 1171.5, 0.444, 0.825, 0.68, 220., 24.427, 383., 42.525, "", "", "", 
  "", 382294., 3.9471518*^7, 4382.608, 42.447, 375814., 41.727, 0.002, 660.5, 
  "tests performed", 4.705488*^6, 3.417307*^6, 1.31516*^6, 54333., 70207., 
  52.25, 37.94, 14.6, 7795., 65.74, 9.0064*^6, 106.749, 44.4, 19.202, 13.748, 
  45436.686, 0.7, 145.183, 6.35, 28.4, 30.9, "", 7.37, 81.54, 0.922}, 
 {"AUT", "Europe", "Austria", "2021-05-26", 642583., 445., 504.143, 10566., 
  15., 8.286, 71347.375, 49.409, 55.976, 1173.166, 1.665, 0.92, 0.68, 198., 
  21.984, 349., 38.75, "", "", "", "", 442992., 3.991451*^7, 4431.794, 
  49.186, 382447., 42.464, 0.001, 758.6, "tests performed", 4.797334*^6, 
  3.465909*^6, 1.359985*^6, 91846., 68354., 53.27, 38.48, 15.1, 7589., 65.74, 
  9.0064*^6, 106.749, 44.4, 19.202, 13.748, 45436.686, 0.7, 145.183, 6.35, 
  28.4, 30.9, "", 7.37, 81.54, 0.922}, {"AUT", "Europe", "Austria", 
  "2021-05-27", 643168., 585., 507.429, 10573., 7., 6.571, 71412.329, 64.954, 
  56.341, 1173.943, 0.777, 0.73, 0.7, 192., 21.318, 318., 35.308, "", "", "", 
  "", 542328., 4.0456838*^7, 4492.01, 60.216, 404401., 44.902, 0.001, 797., 
  "tests performed", 4.895541*^6, 3.520002*^6, 1.406777*^6, 98207., 66642., 
  54.36, 39.08, 15.62, 7399., 65.74, 9.0064*^6, 106.749, 44.4, 19.202, 
  13.748, 45436.686, 0.7, 145.183, 6.35, 28.4, 30.9, "", 7.37, 81.54, 0.922}, 
 {"AUT", "Europe", "Austria", "2021-05-28", 643709., 541., 488., 10588., 15., 
  7.714, 71472.397, 60.068, 54.184, 1175.608, 1.665, 0.857, 0.71, 171., 
  18.986, 285., 31.644, "", "", "", "", 332288., 4.0789126*^7, 4528.905, 
  36.895, 391277., 43.444, 0.001, 801.8, "tests performed", 5.004628*^6, 
  3.578968*^6, 1.462549*^6, 109087., 66470., 55.57, 39.74, 16.24, 7380., 
  65.74, 9.0064*^6, 106.749, 44.4, 19.202, 13.748, 45436.686, 0.7, 145.183, 
  6.35, 28.4, 30.9, "", 7.37, 81.54, 0.922}, {"AUT", "Europe", "Austria", 
  "2021-05-29", 644207., 498., 475.857, 10592., 4., 7.286, 71527.691, 55.294, 
  52.835, 1176.053, 0.444, 0.809, 0.71, 163., 18.098, 273., 30.312, "", "", 
  "", "", 435113., 4.1224239*^7, 4577.216, 48.312, 384957., 42.743, 0.001, 
  809., "tests performed", 5.066447*^6, 3.604086*^6, 1.499615*^6, 61819., 
  66965., 56.25, 40.02, 16.65, 7435., 65.74, 9.0064*^6, 106.749, 44.4, 
  19.202, 13.748, 45436.686, 0.7, 145.183, 6.35, 28.4, 30.9, "", 7.37, 81.54, 
  0.922}, {"AUT", "Europe", "Austria", "2021-05-30", 644586., 379., 458., 
  10596., 4., 7.143, 71569.773, 42.081, 50.853, 1176.497, 0.444, 0.793, 0.69, 
  149., 16.544, 264., 29.312, "", "", "", "", 339485., 4.1563724*^7, 4614.91, 
  37.694, 383716., 42.605, 0.001, 837.8, "tests performed", 5.104411*^6, 
  3.618127*^6, 1.523553*^6, 37964., 68230., 56.68, 40.17, 16.92, 7576., 
  65.74, 9.0064*^6, 106.749, 44.4, 19.202, 13.748, 45436.686, 0.7, 145.183, 
  6.35, 28.4, 30.9, "", 7.37, 81.54, 0.922}, {"AUT", "Europe", "Austria", 
  "2021-05-31", 644815., 229., 439.286, 10603., 7., 8., 71595.199, 25.426, 
  48.775, 1177.274, 0.777, 0.888, 0.68, 152., 16.877, 258., 28.646, "", "", 
  "", "", 212485., 4.1776209*^7, 4638.503, 23.593, 383855., 42.62, 0.001, 
  873.8, "tests performed", 5.147531*^6, 3.639435*^6, 1.548034*^6, 43120., 
  70911., 57.15, 40.41, 17.19, 7873., 65.74, 9.0064*^6, 106.749, 44.4, 
  19.202, 13.748, 45436.686, 0.7, 145.183, 6.35, 28.4, 30.9, "", 7.37, 81.54, 
  0.922}, {"AUT", "Europe", "Austria", "2021-06-01", 645152., 337., 430.571, 
  10615., 12., 9.143, 71632.617, 37.418, 47.807, 1178.606, 1.332, 1.015, 
  0.68, "", "", "", "", "", "", "", "", 346340., 4.2122549*^7, 4676.957, 
  38.455, 378719., 42.05, 0.001, 879.6, "tests performed", 5.2366*^6, 
  3.694486*^6, 1.587643*^6, 89069., 75873., 58.14, 41.02, 17.63, 8424., 
  65.74, 9.0064*^6, 106.749, 44.4, 19.202, 13.748, 45436.686, 0.7, 145.183, 
  6.35, 28.4, 30.9, "", 7.37, 81.54, 0.922}, {"AUT", "Europe", "Austria", 
  "2021-06-02", 645552., 400., 424.143, 10621., 6., 7.857, 71677.03, 44.413, 
  47.093, 1179.273, 0.666, 0.872, 0.67, "", "", "", "", "", "", "", "", 
  925527., 4.3048076*^7, 4779.721, 102.763, 447652., 49.704, 0.001, 1055.4, 
  "tests performed", 5.375944*^6, 3.76984*^6, 1.658286*^6, 139344., 82659., 
  59.69, 41.86, 18.41, 9178., 65.74, 9.0064*^6, 106.749, 44.4, 19.202, 
  13.748, 45436.686, 0.7, 145.183, 6.35, 28.4, 30.9, "", 7.37, 81.54, 0.922}, 
 {"AUT", "Europe", "Austria", "2021-06-03", 645834., 282., 380.857, 10627., 
  6., 7.714, 71708.341, 31.311, 42.287, 1179.939, 0.666, 0.857, 0.67, "", "", 
  "", "", "", "", "", "", 681027., 4.3729103*^7, 4855.337, 75.616, 467466., 
  51.904, 0.001, 1227.4, "tests performed", 5.441831*^6, 3.798982*^6, 
  1.695775*^6, 65887., 78041., 60.42, 42.18, 18.83, 8665., 65.74, 9.0064*^6, 
  106.749, 44.4, 19.202, 13.748, 45436.686, 0.7, 145.183, 6.35, 28.4, 30.9, 
  "", 7.37, 81.54, 0.922}, {"AUT", "Europe", "Austria", "2021-06-04", 
  646167., 333., 351.143, 10631., 4., 6.143, 71745.314, 36.974, 38.988, 
  1180.383, 0.444, 0.682, 0.67, "", "", "", "", "", "", "", "", 381242., 
  4.4110345*^7, 4897.667, 42.33, 474460., 52.68, 0.001, 1351.2, 
  "tests performed", 5.547491*^6, 3.859069*^6, 1.744131*^6, 105660., 77552., 
  61.59, 42.85, 19.37, 8611., 65.74, 9.0064*^6, 106.749, 44.4, 19.202, 
  13.748, 45436.686, 0.7, 145.183, 6.35, 28.4, 30.9, "", 7.37, 81.54, 0.922}, 
 {"AUT", "Europe", "Austria", "2021-06-05", 646438., 271., 318.714, 10636., 
  5., 6.286, 71775.404, 30.09, 35.388, 1180.938, 0.555, 0.698, 0.69, "", "", 
  "", "", "", "", "", "", 748649., 4.4858994*^7, 4980.791, 83.124, 519251., 
  57.654, 0.001, 1629.2, "tests performed", 5.608744*^6, 3.891419*^6, 
  1.773371*^6, 61253., 77471., 62.28, 43.21, 19.69, 8602., "", 9.0064*^6, 
  106.749, 44.4, 19.202, 13.748, 45436.686, 0.7, 145.183, 6.35, 28.4, 30.9, 
  "", 7.37, 81.54, 0.922}, {"AUT", "Europe", "Austria", "2021-06-06", 
  646800., 362., 316.286, 10639., 3., 6.143, 71815.598, 40.194, 35.118, 
  1181.271, 0.333, 0.682, 0.7, "", "", "", "", "", "", "", "", 419385., 
  4.5278379*^7, 5027.356, 46.565, 530665., 58.921, 0.001, 1677.8, 
  "tests performed", 5.66013*^6, 3.914706*^6, 1.801703*^6, 51386., 79388., 
  62.85, 43.47, 20., 8815., "", 9.0064*^6, 106.749, 44.4, 19.202, 13.748, 
  45436.686, 0.7, 145.183, 6.35, 28.4, 30.9, "", 7.37, 81.54, 0.922}, 
 {"AUT", "Europe", "Austria", "2021-06-07", 647079., 279., 323.429, 10640., 
  1., 5.286, 71846.576, 30.978, 35.911, 1181.382, 0.111, 0.587, "", "", "", 
  "", "", "", "", "", "", "", "", "", "", "", "", "", "", "", 5.714006*^6, 
  3.93839*^6, 1.834165*^6, 53876., 80925., 63.44, 43.73, 20.37, 8985., "", 
  9.0064*^6, 106.749, 44.4, 19.202, 13.748, 45436.686, 0.7, 145.183, 6.35, 
  28.4, 30.9, "", 7.37, 81.54, 0.922}, {"AZE", "Asia", "Azerbaijan", 
  "2020-03-01", 3., 3., "", "", "", "", 0.296, 0.296, "", "", "", "", "", "", 
  "", "", "", "", "", "", "", "", "", "", "", "", "", "", "", "", "", "", "", 
  "", "", "", "", "", "", 19.44, 1.0139175*^7, 119.309, 32.4, 6.018, 3.871, 
  15847.419, "", 559.812, 7.11, 0.3, 42.5, 83.241, 4.7, 73., 0.756}, 
 {"AZE", "Asia", "Azerbaijan", "2020-03-02", 3., 0., "", "", "", "", 0.296, 
  0., "", "", "", "", "", "", "", "", "", "", "", "", "", "", "", "", "", "", 
  "", "", "", "", "", "", "", "", "", "", "", "", "", 19.44, 1.0139175*^7, 
  119.309, 32.4, 6.018, 3.871, 15847.419, "", 559.812, 7.11, 0.3, 42.5, 
  83.241, 4.7, 73., 0.756}, {"AZE", "Asia", "Azerbaijan", "2020-03-03", 3., 
  0., "", "", "", "", 0.296, 0., "", "", "", "", "", "", "", "", "", "", "", 
  "", "", "", "", "", "", "", "", "", "", "", "", "", "", "", "", "", "", "", 
  "", 30.56, 1.0139175*^7, 119.309, 32.4, 6.018, 3.871, 15847.419, "", 
  559.812, 7.11, 0.3, 42.5, 83.241, 4.7, 73., 0.756}, 
 {"AZE", "Asia", "Azerbaijan", "2020-03-04", 3., 0., "", "", "", "", 0.296, 
  0., "", "", "", "", "", "", "", "", "", "", "", "", "", "", "", "", "", "", 
  "", "", "", "", "", "", "", "", "", "", "", "", "", 30.56, 1.0139175*^7, 
  119.309, 32.4, 6.018, 3.871, 15847.419, "", 559.812, 7.11, 0.3, 42.5, 
  83.241, 4.7, 73., 0.756}, {"AZE", "Asia", "Azerbaijan", "2020-03-05", 6., 
  3., "", "", "", "", 0.592, 0.296, "", "", "", "", "", "", "", "", "", "", 
  "", "", "", "", "", "", "", "", "", "", "", "", "", "", "", "", "", "", "", 
  "", "", 30.56, 1.0139175*^7, 119.309, 32.4, 6.018, 3.871, 15847.419, "", 
  559.812, 7.11, 0.3, 42.5, 83.241, 4.7, 73., 0.756}, 
 {"AZE", "Asia", "Azerbaijan", "2020-03-06", 6., 0., 0.857, "", "", 0., 
  0.592, 0., 0.085, "", "", 0., "", "", "", "", "", "", "", "", "", "", "", 
  "", "", "", "", "", "", "", "", "", "", "", "", "", "", "", "", 30.56, 
  1.0139175*^7, 119.309, 32.4, 6.018, 3.871, 15847.419, "", 559.812, 7.11, 
  0.3, 42.5, 83.241, 4.7, 73., 0.756}, {"AZE", "Asia", "Azerbaijan", 
  "2020-03-07", 9., 3., 1.286, "", "", 0., 0.888, 0.296, 0.127, "", "", 0., 
  "", "", "", "", "", "", "", "", "", "", "", "", "", "", "", "", "", "", "", 
  "", "", "", "", "", "", "", "", 30.56, 1.0139175*^7, 119.309, 32.4, 6.018, 
  3.871, 15847.419, "", 559.812, 7.11, 0.3, 42.5, 83.241, 4.7, 73., 0.756}, 
 {"AZE", "Asia", "Azerbaijan", "2020-03-08", 9., 0., 0.857, "", "", 0., 
  0.888, 0., 0.085, "", "", 0., "", "", "", "", "", "", "", "", "", "", "", 
  "", "", "", "", "", "", "", "", "", "", "", "", "", "", "", "", 30.56, 
  1.0139175*^7, 119.309, 32.4, 6.018, 3.871, 15847.419, "", 559.812, 7.11, 
  0.3, 42.5, 83.241, 4.7, 73., 0.756}, {"AZE", "Asia", "Azerbaijan", 
  "2020-03-09", 9., 0., 0.857, "", "", 0., 0.888, 0., 0.085, "", "", 0., "", 
  "", "", "", "", "", "", "", "", "", "", "", "", "", "", "", "", "", "", "", 
  "", "", "", "", "", "", "", 30.56, 1.0139175*^7, 119.309, 32.4, 6.018, 
  3.871, 15847.419, "", 559.812, 7.11, 0.3, 42.5, 83.241, 4.7, 73., 0.756}, 
 {"AZE", "Asia", "Azerbaijan", "2020-03-10", 11., 2., 1.143, "", "", 0., 
  1.085, 0.197, 0.113, "", "", 0., "", "", "", "", "", "", "", "", "", "", 
  "", "", "", "", "", "", "", "", "", "", "", "", "", "", "", "", "", 36.11, 
  1.0139175*^7, 119.309, 32.4, 6.018, 3.871, 15847.419, "", 559.812, 7.11, 
  0.3, 42.5, 83.241, 4.7, 73., 0.756}, {"AZE", "Asia", "Azerbaijan", 
  "2020-03-11", 11., 0., 1.143, "", "", 0., 1.085, 0., 0.113, "", "", 0., "", 
  "", "", "", "", "", "", "", "", "", "", "", "", "", "", "", "", "", "", "", 
  "", "", "", "", "", "", "", 36.11, 1.0139175*^7, 119.309, 32.4, 6.018, 
  3.871, 15847.419, "", 559.812, 7.11, 0.3, 42.5, 83.241, 4.7, 73., 0.756}, 
 {"AZE", "Asia", "Azerbaijan", "2020-03-12", 11., 0., 0.714, "", "", 0., 
  1.085, 0., 0.07, "", "", 0., "", "", "", "", "", "", "", "", "", "", "", 
  "", "", "", "", "", "", "", "", "", "", "", "", "", "", "", "", 36.11, 
  1.0139175*^7, 119.309, 32.4, 6.018, 3.871, 15847.419, "", 559.812, 7.11, 
  0.3, 42.5, 83.241, 4.7, 73., 0.756}, {"AZE", "Asia", "Azerbaijan", 
  "2020-03-13", 15., 4., 1.286, 1., 1., 0.143, 1.479, 0.395, 0.127, 0.099, 
  0.099, 0.014, "", "", "", "", "", "", "", "", "", "", "", "", "", "", "", 
  "", "", "", "", "", "", "", "", "", "", "", "", 36.11, 1.0139175*^7, 
  119.309, 32.4, 6.018, 3.871, 15847.419, "", 559.812, 7.11, 0.3, 42.5, 
  83.241, 4.7, 73., 0.756}, {"AZE", "Asia", "Azerbaijan", "2020-03-14", 15., 
  0., 0.857, 1., 0., 0.143, 1.479, 0., 0.085, 0.099, 0., 0.014, "", "", "", 
  "", "", "", "", "", "", "", "", "", "", "", "", "", "", "", "", "", "", "", 
  "", "", "", "", "", 52.78, 1.0139175*^7, 119.309, 32.4, 6.018, 3.871, 
  15847.419, "", 559.812, 7.11, 0.3, 42.5, 83.241, 4.7, 73., 0.756}, 
 {"AZE", "Asia", "Azerbaijan", "2020-03-15", 23., 8., 2., 1., 0., 0.143, 
  2.268, 0.789, 0.197, 0.099, 0., 0.014, "", "", "", "", "", "", "", "", "", 
  "", "", "", "", "", "", "", "", "", "", "", "", "", "", "", "", "", "", 
  52.78, 1.0139175*^7, 119.309, 32.4, 6.018, 3.871, 15847.419, "", 559.812, 
  7.11, 0.3, 42.5, 83.241, 4.7, 73., 0.756}, {"AZE", "Asia", "Azerbaijan", 
  "2020-03-16", 28., 5., 2.714, 1., 0., 0.143, 2.762, 0.493, 0.268, 0.099, 
  0., 0.014, "", "", "", "", "", "", "", "", "", "", "", "", "", "", "", "", 
  "", "", "", "", "", "", "", "", "", "", "", 52.78, 1.0139175*^7, 119.309, 
  32.4, 6.018, 3.871, 15847.419, "", 559.812, 7.11, 0.3, 42.5, 83.241, 4.7, 
  73., 0.756}, {"AZE", "Asia", "Azerbaijan", "2020-03-17", 28., 0., 2.429, 
  1., 0., 0.143, 2.762, 0., 0.24, 0.099, 0., 0.014, "", "", "", "", "", "", 
  "", "", "", "", "", "", "", "", "", "", "", "", "", "", "", "", "", "", "", 
  "", "", 52.78, 1.0139175*^7, 119.309, 32.4, 6.018, 3.871, 15847.419, "", 
  559.812, 7.11, 0.3, 42.5, 83.241, 4.7, 73., 0.756}, 
 {"AZE", "Asia", "Azerbaijan", "2020-03-18", 28., 0., 2.429, 1., 0., 0.143, 
  2.762, 0., 0.24, 0.099, 0., 0.014, "", "", "", "", "", "", "", "", "", "", 
  "", "", "", "", "", "", "", "", "", "", "", "", "", "", "", "", "", 52.78, 
  1.0139175*^7, 119.309, 32.4, 6.018, 3.871, 15847.419, "", 559.812, 7.11, 
  0.3, 42.5, 83.241, 4.7, 73., 0.756}, {"AZE", "Asia", "Azerbaijan", 
  "2020-03-19", 44., 16., 4.714, 1., 0., 0.143, 4.34, 1.578, 0.465, 0.099, 
  0., 0.014, "", "", "", "", "", "", "", "", "", "", "", "", "", "", "", "", 
  "", "", "", "", "", "", "", "", "", "", "", 61.11, 1.0139175*^7, 119.309, 
  32.4, 6.018, 3.871, 15847.419, "", 559.812, 7.11, 0.3, 42.5, 83.241, 4.7, 
  73., 0.756}, {"AZE", "Asia", "Azerbaijan", "2020-03-20", 44., 0., 4.143, 
  1., 0., 0., 4.34, 0., 0.409, 0.099, 0., 0., "", "", "", "", "", "", "", "", 
  "", "", "", "", "", "", "", "", "", "", "", "", "", "", "", "", "", "", "", 
  61.11, 1.0139175*^7, 119.309, 32.4, 6.018, 3.871, 15847.419, "", 559.812, 
  7.11, 0.3, 42.5, 83.241, 4.7, 73., 0.756}, {"AZE", "Asia", "Azerbaijan", 
  "2020-03-21", 53., 9., 5.429, 1., 0., 0., 5.227, 0.888, 0.535, 0.099, 0., 
  0., "", "", "", "", "", "", "", "", "", "", "", "", "", "", "", "", "", "", 
  "", "", "", "", "", "", "", "", "", 61.11, 1.0139175*^7, 119.309, 32.4, 
  6.018, 3.871, 15847.419, "", 559.812, 7.11, 0.3, 42.5, 83.241, 4.7, 73., 
  0.756}, {"AZE", "Asia", "Azerbaijan", "2020-03-22", 65., 12., 6., 1., 0., 
  0., 6.411, 1.184, 0.592, 0.099, 0., 0., "", "", "", "", "", "", "", "", "", 
  "", "", "", "", "", "", "", "", "", "", "", "", "", "", "", "", "", "", 
  61.11, 1.0139175*^7, 119.309, 32.4, 6.018, 3.871, 15847.419, "", 559.812, 
  7.11, 0.3, 42.5, 83.241, 4.7, 73., 0.756}, {"AZE", "Asia", "Azerbaijan", 
  "2020-03-23", 72., 7., 6.286, 1., 0., 0., 7.101, 0.69, 0.62, 0.099, 0., 0., 
  "", "", "", "", "", "", "", "", "", "", "", "", "", "", "", "", "", "", "", 
  "", "", "", "", "", "", "", "", 68.52, 1.0139175*^7, 119.309, 32.4, 6.018, 
  3.871, 15847.419, "", 559.812, 7.11, 0.3, 42.5, 83.241, 4.7, 73., 0.756}, 
 {"AZE", "Asia", "Azerbaijan", "2020-03-24", 87., 15., 8.429, 1., 0., 0., 
  8.581, 1.479, 0.831, 0.099, 0., 0., "", "", "", "", "", "", "", "", "", "", 
  "", "", "", "", "", "", "", "", "", "", "", "", "", "", "", "", "", 68.52, 
  1.0139175*^7, 119.309, 32.4, 6.018, 3.871, 15847.419, "", 559.812, 7.11, 
  0.3, 42.5, 83.241, 4.7, 73., 0.756}, {"AZE", "Asia", "Azerbaijan", 
  "2020-03-25", 93., 6., 9.286, 2., 1., 0.143, 9.172, 0.592, 0.916, 0.197, 
  0.099, 0.014, "", "", "", "", "", "", "", "", "", "", "", "", "", "", "", 
  "", "", "", "", "", "", "", "", "", "", "", "", 68.52, 1.0139175*^7, 
  119.309, 32.4, 6.018, 3.871, 15847.419, "", 559.812, 7.11, 0.3, 42.5, 
  83.241, 4.7, 73., 0.756}, {"AZE", "Asia", "Azerbaijan", "2020-03-26", 122., 
  29., 11.143, 3., 1., 0.286, 12.033, 2.86, 1.099, 0.296, 0.099, 0.028, "", 
  "", "", "", "", "", "", "", "", "", "", "", "", "", "", "", "", "", "", "", 
  "", "", "", "", "", "", "", 68.52, 1.0139175*^7, 119.309, 32.4, 6.018, 
  3.871, 15847.419, "", 559.812, 7.11, 0.3, 42.5, 83.241, 4.7, 73., 0.756}, 
 {"AZE", "Asia", "Azerbaijan", "2020-03-27", 165., 43., 17.286, 3., 0., 
  0.286, 16.274, 4.241, 1.705, 0.296, 0., 0.028, 1.77, "", "", "", "", "", 
  "", "", "", "", "", "", "", "", "", "", "", "", "", "", "", "", "", "", "", 
  "", "", 68.52, 1.0139175*^7, 119.309, 32.4, 6.018, 3.871, 15847.419, "", 
  559.812, 7.11, 0.3, 42.5, 83.241, 4.7, 73., 0.756}, 
 {"AZE", "Asia", "Azerbaijan", "2020-03-28", 182., 17., 18.429, 4., 1., 
  0.429, 17.95, 1.677, 1.818, 0.395, 0.099, 0.042, 1.7, "", "", "", "", "", 
  "", "", "", "", "", "", "", "", "", "", "", "", "", "", "", "", "", "", "", 
  "", "", 68.52, 1.0139175*^7, 119.309, 32.4, 6.018, 3.871, 15847.419, "", 
  559.812, 7.11, 0.3, 42.5, 83.241, 4.7, 73., 0.756}, 
 {"AZE", "Asia", "Azerbaijan", "2020-03-29", 209., 27., 20.571, 4., 0., 
  0.429, 20.613, 2.663, 2.029, 0.395, 0., 0.042, 1.73, "", "", "", "", "", 
  "", "", "", "", "", "", "", "", "", "", "", "", "", "", "", "", "", "", "", 
  "", "", 68.52, 1.0139175*^7, 119.309, 32.4, 6.018, 3.871, 15847.419, "", 
  559.812, 7.11, 0.3, 42.5, 83.241, 4.7, 73., 0.756}, 
 {"AZE", "Asia", "Azerbaijan", "2020-03-30", 273., 64., 28.714, 4., 0., 
  0.429, 26.925, 6.312, 2.832, 0.395, 0., 0.042, 1.77, "", "", "", "", "", 
  "", "", "", "", "", "", "", "", "", "", "", "", "", "", "", "", "", "", "", 
  "", "", 68.52, 1.0139175*^7, 119.309, 32.4, 6.018, 3.871, 15847.419, "", 
  559.812, 7.11, 0.3, 42.5, 83.241, 4.7, 73., 0.756}, 
 {"AZE", "Asia", "Azerbaijan", "2020-03-31", 298., 25., 30.143, 5., 1., 
  0.571, 29.391, 2.466, 2.973, 0.493, 0.099, 0.056, 1.69, "", "", "", "", "", 
  "", "", "", "", "", "", "", "", "", "", "", "", "", "", "", "", "", "", "", 
  "", "", 88.89, 1.0139175*^7, 119.309, 32.4, 6.018, 3.871, 15847.419, "", 
  559.812, 7.11, 0.3, 42.5, 83.241, 4.7, 73., 0.756}, 
 {"AZE", "Asia", "Azerbaijan", "2020-04-01", 359., 61., 38., 5., 0., 0.429, 
  35.407, 6.016, 3.748, 0.493, 0., 0.042, 1.66, "", "", "", "", "", "", "", 
  "", "", "", "", "", "", "", "", "", "", "", "", "", "", "", "", "", "", "", 
  88.89, 1.0139175*^7, 119.309, 32.4, 6.018, 3.871, 15847.419, "", 559.812, 
  7.11, 0.3, 42.5, 83.241, 4.7, 73., 0.756}, {"AZE", "Asia", "Azerbaijan", 
  "2020-04-02", 400., 41., 39.714, 5., 0., 0.286, 39.451, 4.044, 3.917, 
  0.493, 0., 0.028, 1.62, "", "", "", "", "", "", "", "", "", "", "", "", "", 
  "", "", "", "", "", "", "", "", "", "", "", "", "", 88.89, 1.0139175*^7, 
  119.309, 32.4, 6.018, 3.871, 15847.419, "", 559.812, 7.11, 0.3, 42.5, 
  83.241, 4.7, 73., 0.756}, {"AZE", "Asia", "Azerbaijan", "2020-04-03", 443., 
  43., 39.714, 5., 0., 0.286, 43.692, 4.241, 3.917, 0.493, 0., 0.028, 1.62, 
  "", "", "", "", "", "", "", "", "", "", "", "", "", "", "", "", "", "", "", 
  "", "", "", "", "", "", "", 88.89, 1.0139175*^7, 119.309, 32.4, 6.018, 
  3.871, 15847.419, "", 559.812, 7.11, 0.3, 42.5, 83.241, 4.7, 73., 0.756}, 
 {"AZE", "Asia", "Azerbaijan", "2020-04-04", 521., 78., 48.429, 5., 0., 
  0.143, 51.385, 7.693, 4.776, 0.493, 0., 0.014, 1.7, "", "", "", "", "", "", 
  "", "", "", "", "", "", "", "", "", "", "", "", "", "", "", "", "", "", "", 
  "", 88.89, 1.0139175*^7, 119.309, 32.4, 6.018, 3.871, 15847.419, "", 
  559.812, 7.11, 0.3, 42.5, 83.241, 4.7, 73., 0.756}, 
 {"AZE", "Asia", "Azerbaijan", "2020-04-05", 584., 63., 53.571, 7., 2., 
  0.429, 57.598, 6.214, 5.284, 0.69, 0.197, 0.042, 1.65, "", "", "", "", "", 
  "", "", "", "", "", "", "", "", "", "", "", "", "", "", "", "", "", "", "", 
  "", "", 88.89, 1.0139175*^7, 119.309, 32.4, 6.018, 3.871, 15847.419, "", 
  559.812, 7.11, 0.3, 42.5, 83.241, 4.7, 73., 0.756}, 
 {"AZE", "Asia", "Azerbaijan", "2020-04-06", 641., 57., 52.571, 7., 0., 
  0.429, 63.22, 5.622, 5.185, 0.69, 0., 0.042, 1.56, "", "", "", "", "", "", 
  "", "", "", "", "", "", "", "", "", "", "", "", "", "", "", "", "", "", "", 
  "", 88.89, 1.0139175*^7, 119.309, 32.4, 6.018, 3.871, 15847.419, "", 
  559.812, 7.11, 0.3, 42.5, 83.241, 4.7, 73., 0.756}, 
 {"AZE", "Asia", "Azerbaijan", "2020-04-07", 717., 76., 59.857, 8., 1., 
  0.429, 70.716, 7.496, 5.904, 0.789, 0.099, 0.042, 1.57, "", "", "", "", "", 
  "", "", "", "", "", "", "", "", "", "", "", "", "", "", "", "", "", "", "", 
  "", "", 88.89, 1.0139175*^7, 119.309, 32.4, 6.018, 3.871, 15847.419, "", 
  559.812, 7.11, 0.3, 42.5, 83.241, 4.7, 73., 0.756}, 
 {"AZE", "Asia", "Azerbaijan", "2020-04-08", 822., 105., 66.143, 8., 0., 
  0.429, 81.072, 10.356, 6.523, 0.789, 0., 0.042, 1.52, "", "", "", "", "", 
  "", "", "", "", "", "", "", "", "", "", "", "", "", "", "", "", "", "", "", 
  "", "", 88.89, 1.0139175*^7, 119.309, 32.4, 6.018, 3.871, 15847.419, "", 
  559.812, 7.11, 0.3, 42.5, 83.241, 4.7, 73., 0.756}, 
 {"AZE", "Asia", "Azerbaijan", "2020-04-09", 926., 104., 75.143, 9., 1., 
  0.571, 91.329, 10.257, 7.411, 0.888, 0.099, 0.056, 1.43, "", "", "", "", 
  "", "", "", "", "", "", "", "", "", "", "", "", "", "", "", "", "", "", "", 
  "", "", "", 88.89, 1.0139175*^7, 119.309, 32.4, 6.018, 3.871, 15847.419, 
  "", 559.812, 7.11, 0.3, 42.5, 83.241, 4.7, 73., 0.756}, 
 {"AZE", "Asia", "Azerbaijan", "2020-04-10", 991., 65., 78.286, 10., 1., 
  0.714, 97.74, 6.411, 7.721, 0.986, 0.099, 0.07, 1.25, "", "", "", "", "", 
  "", "", "", "", "", "", "", "", "", "", "", "", "", "", "", "", "", "", "", 
  "", "", 88.89, 1.0139175*^7, 119.309, 32.4, 6.018, 3.871, 15847.419, "", 
  559.812, 7.11, 0.3, 42.5, 83.241, 4.7, 73., 0.756}, 
 {"AZE", "Asia", "Azerbaijan", "2020-04-11", 1058., 67., 76.714, 11., 1., 
  0.857, 104.348, 6.608, 7.566, 1.085, 0.099, 0.085, 1.12, "", "", "", "", 
  "", "", "", "", "", "", "", "", "", "", "", "", "", "", "", "", "", "", "", 
  "", "", "", 88.89, 1.0139175*^7, 119.309, 32.4, 6.018, 3.871, 15847.419, 
  "", 559.812, 7.11, 0.3, 42.5, 83.241, 4.7, 73., 0.756}, 
 {"AZE", "Asia", "Azerbaijan", "2020-04-12", 1098., 40., 73.429, 11., 0., 
  0.571, 108.293, 3.945, 7.242, 1.085, 0., 0.056, 1., "", "", "", "", "", "", 
  "", "", "", "", "", "", "", "", "", "", "", "", "", "", "", "", "", "", "", 
  "", 88.89, 1.0139175*^7, 119.309, 32.4, 6.018, 3.871, 15847.419, "", 
  559.812, 7.11, 0.3, 42.5, 83.241, 4.7, 73., 0.756}, 
 {"AZE", "Asia", "Azerbaijan", "2020-04-13", 1148., 50., 72.429, 12., 1., 
  0.714, 113.224, 4.931, 7.143, 1.184, 0.099, 0.07, 0.91, "", "", "", "", "", 
  "", "", "", "", "", "", "", "", "", "", "", "", "", "", "", "", "", "", "", 
  "", "", 88.89, 1.0139175*^7, 119.309, 32.4, 6.018, 3.871, 15847.419, "", 
  559.812, 7.11, 0.3, 42.5, 83.241, 4.7, 73., 0.756}, 
 {"AZE", "Asia", "Azerbaijan", "2020-04-14", 1197., 49., 68.571, 13., 1., 
  0.714, 118.057, 4.833, 6.763, 1.282, 0.099, 0.07, 0.86, "", "", "", "", "", 
  "", "", "", "", "", "", "", "", "", "", "", "", "", "", "", "", "", "", "", 
  "", "", 88.89, 1.0139175*^7, 119.309, 32.4, 6.018, 3.871, 15847.419, "", 
  559.812, 7.11, 0.3, 42.5, 83.241, 4.7, 73., 0.756}, 
 {"AZE", "Asia", "Azerbaijan", "2020-04-15", 1253., 56., 61.571, 13., 0., 
  0.714, 123.58, 5.523, 6.073, 1.282, 0., 0.07, 0.81, "", "", "", "", "", "", 
  "", "", "", "", "", "", "", "", "", "", "", "", "", "", "", "", "", "", "", 
  "", 88.89, 1.0139175*^7, 119.309, 32.4, 6.018, 3.871, 15847.419, "", 
  559.812, 7.11, 0.3, 42.5, 83.241, 4.7, 73., 0.756}, 
 {"AZE", "Asia", "Azerbaijan", "2020-04-16", 1283., 30., 51., 15., 2., 0.857, 
  126.539, 2.959, 5.03, 1.479, 0.197, 0.085, 0.78, "", "", "", "", "", "", 
  "", "", "", "", "", "", "", "", "", "", "", "", "", "", "", "", "", "", "", 
  "", 91.67, 1.0139175*^7, 119.309, 32.4, 6.018, 3.871, 15847.419, "", 
  559.812, 7.11, 0.3, 42.5, 83.241, 4.7, 73., 0.756}, 
 {"AZE", "Asia", "Azerbaijan", "2020-04-17", 1340., 57., 49.857, 15., 0., 
  0.714, 132.161, 5.622, 4.917, 1.479, 0., 0.07, 0.79, "", "", "", "", "", 
  "", "", "", "", "", "", "", "", "", "", "", "", "", "", "", "", "", "", "", 
  "", "", 91.67, 1.0139175*^7, 119.309, 32.4, 6.018, 3.871, 15847.419, "", 
  559.812, 7.11, 0.3, 42.5, 83.241, 4.7, 73., 0.756}, 
 {"AZE", "Asia", "Azerbaijan", "2020-04-18", 1373., 33., 45., 18., 3., 1., 
  135.415, 3.255, 4.438, 1.775, 0.296, 0.099, 0.77, "", "", "", "", "", "", 
  "", "", "", "", "", "", "", "", "", "", "", "", "", "", "", "", "", "", "", 
  "", 91.67, 1.0139175*^7, 119.309, 32.4, 6.018, 3.871, 15847.419, "", 
  559.812, 7.11, 0.3, 42.5, 83.241, 4.7, 73., 0.756}, 
 {"AZE", "Asia", "Azerbaijan", "2020-04-19", 1398., 25., 42.857, 19., 1., 
  1.143, 137.881, 2.466, 4.227, 1.874, 0.099, 0.113, 0.77, "", "", "", "", 
  "", "", "", "", "", "", "", "", "", "", "", "", "", "", "", "", "", "", "", 
  "", "", "", 91.67, 1.0139175*^7, 119.309, 32.4, 6.018, 3.871, 15847.419, 
  "", 559.812, 7.11, 0.3, 42.5, 83.241, 4.7, 73., 0.756}, 
 {"AZE", "Asia", "Azerbaijan", "2020-04-20", 1436., 38., 41.143, 19., 0., 1., 
  141.629, 3.748, 4.058, 1.874, 0., 0.099, 0.79, "", "", "", "", "", "", "", 
  "", "", "", "", "", "", "", "", "", "", "", "", "", "", "", "", "", "", "", 
  91.67, 1.0139175*^7, 119.309, 32.4, 6.018, 3.871, 15847.419, "", 559.812, 
  7.11, 0.3, 42.5, 83.241, 4.7, 73., 0.756}, {"AZE", "Asia", "Azerbaijan", 
  "2020-04-21", 1480., 44., 40.429, 20., 1., 1., 145.968, 4.34, 3.987, 1.973, 
  0.099, 0.099, 0.8, "", "", "", "", "", "", "", "", "", "", "", "", "", "", 
  "", "", "", "", "", "", "", "", "", "", "", "", 91.67, 1.0139175*^7, 
  119.309, 32.4, 6.018, 3.871, 15847.419, "", 559.812, 7.11, 0.3, 42.5, 
  83.241, 4.7, 73., 0.756}, {"AZE", "Asia", "Azerbaijan", "2020-04-22", 
  1518., 38., 37.857, 20., 0., 1., 149.716, 3.748, 3.734, 1.973, 0., 0.099, 
  0.79, "", "", "", "", "", "", "", "", "", "", "", "", "", "", "", "", "", 
  "", "", "", "", "", "", "", "", "", 91.67, 1.0139175*^7, 119.309, 32.4, 
  6.018, 3.871, 15847.419, "", 559.812, 7.11, 0.3, 42.5, 83.241, 4.7, 73., 
  0.756}, {"AZE", "Asia", "Azerbaijan", "2020-04-23", 1548., 30., 37.857, 
  20., 0., 0.714, 152.675, 2.959, 3.734, 1.973, 0., 0.07, 0.8, "", "", "", 
  "", "", "", "", "", "", "", "", "", "", "", "", "", "", "", "", "", "", "", 
  "", "", "", "", 91.67, 1.0139175*^7, 119.309, 32.4, 6.018, 3.871, 
  15847.419, "", 559.812, 7.11, 0.3, 42.5, 83.241, 4.7, 73., 0.756}, 
 {"AZE", "Asia", "Azerbaijan", "2020-04-24", 1592., 44., 36., 21., 1., 0.857, 
  157.015, 4.34, 3.551, 2.071, 0.099, 0.085, 0.82, "", "", "", "", "", "", 
  "", "", "", "", "", "", "", "", "", "", "", "", "", "", "", "", "", "", "", 
  "", 91.67, 1.0139175*^7, 119.309, 32.4, 6.018, 3.871, 15847.419, "", 
  559.812, 7.11, 0.3, 42.5, 83.241, 4.7, 73., 0.756}, 
 {"AZE", "Asia", "Azerbaijan", "2020-04-25", 1617., 25., 34.857, 21., 0., 
  0.429, 159.48, 2.466, 3.438, 2.071, 0., 0.042, 0.83, "", "", "", "", "", 
  "", "", "", "", "", "", "", "", "", "", "", "", "", "", "", "", "", "", "", 
  "", "", 91.67, 1.0139175*^7, 119.309, 32.4, 6.018, 3.871, 15847.419, "", 
  559.812, 7.11, 0.3, 42.5, 83.241, 4.7, 73., 0.756}, 
 {"AZE", "Asia", "Azerbaijan", "2020-04-26", 1645., 28., 35.286, 21., 0., 
  0.286, 162.242, 2.762, 3.48, 2.071, 0., 0.028, 0.88, "", "", "", "", "", 
  "", "", "", "", "", "", "", "", "", "", "", "", "", "", "", "", "", "", "", 
  "", "", 91.67, 1.0139175*^7, 119.309, 32.4, 6.018, 3.871, 15847.419, "", 
  559.812, 7.11, 0.3, 42.5, 83.241, 4.7, 73., 0.756}, 
 {"AZE", "Asia", "Azerbaijan", "2020-04-27", 1678., 33., 34.571, 22., 1., 
  0.429, 165.497, 3.255, 3.41, 2.17, 0.099, 0.042, 0.93, "", "", "", "", "", 
  "", "", "", "", "", "", "", "", "", "", "", "", "", "", "", "", "", "", "", 
  "", "", 87.96, 1.0139175*^7, 119.309, 32.4, 6.018, 3.871, 15847.419, "", 
  559.812, 7.11, 0.3, 42.5, 83.241, 4.7, 73., 0.756}, 
 {"AZE", "Asia", "Azerbaijan", "2020-04-28", 1717., 39., 33.857, 22., 0., 
  0.286, 169.343, 3.846, 3.339, 2.17, 0., 0.028, 0.98, "", "", "", "", "", 
  "", "", "", "", "", "", "", "", "", "", "", "", "", "", "", "", "", "", "", 
  "", "", 87.96, 1.0139175*^7, 119.309, 32.4, 6.018, 3.871, 15847.419, "", 
  559.812, 7.11, 0.3, 42.5, 83.241, 4.7, 73., 0.756}, 
 {"AZE", "Asia", "Azerbaijan", "2020-04-29", 1766., 49., 35.429, 23., 1., 
  0.429, 174.176, 4.833, 3.494, 2.268, 0.099, 0.042, 1.05, "", "", "", "", 
  "", "", "", "", "", "", "", "", "", "", "", "", "", "", "", "", "", "", "", 
  "", "", "", 87.96, 1.0139175*^7, 119.309, 32.4, 6.018, 3.871, 15847.419, 
  "", 559.812, 7.11, 0.3, 42.5, 83.241, 4.7, 73., 0.756}, 
 {"AZE", "Asia", "Azerbaijan", "2020-04-30", 1804., 38., 36.571, 24., 1., 
  0.571, 177.924, 3.748, 3.607, 2.367, 0.099, 0.056, 1.08, "", "", "", "", 
  "", "", "", "", "", "", "", "", "", "", "", "", "", "", "", "", "", "", "", 
  "", "", "", 87.96, 1.0139175*^7, 119.309, 32.4, 6.018, 3.871, 15847.419, 
  "", 559.812, 7.11, 0.3, 42.5, 83.241, 4.7, 73., 0.756}, 
 {"AZE", "Asia", "Azerbaijan", "2020-05-01", 1854., 50., 37.429, 25., 1., 
  0.571, 182.855, 4.931, 3.691, 2.466, 0.099, 0.056, 1.12, "", "", "", "", 
  "", "", "", "", "", "", "", "", "", "", "", "", "", "", "", "", "", "", "", 
  "", "", "", 87.96, 1.0139175*^7, 119.309, 32.4, 6.018, 3.871, 15847.419, 
  "", 559.812, 7.11, 0.3, 42.5, 83.241, 4.7, 73., 0.756}, 
 {"AZE", "Asia", "Azerbaijan", "2020-05-02", 1894., 40., 39.571, 25., 0., 
  0.571, 186.8, 3.945, 3.903, 2.466, 0., 0.056, 1.14, "", "", "", "", "", "", 
  "", "", "", "", "", "", "", "", "", "", "", "", "", "", "", "", "", "", "", 
  "", 87.96, 1.0139175*^7, 119.309, 32.4, 6.018, 3.871, 15847.419, "", 
  559.812, 7.11, 0.3, 42.5, 83.241, 4.7, 73., 0.756}, 
 {"AZE", "Asia", "Azerbaijan", "2020-05-03", 1932., 38., 41., 25., 0., 0.571, 
  190.548, 3.748, 4.044, 2.466, 0., 0.056, 1.23, "", "", "", "", "", "", "", 
  "", "", "", "", "", "", "", "", "", "", "", "", "", "", "", "", "", "", "", 
  87.96, 1.0139175*^7, 119.309, 32.4, 6.018, 3.871, 15847.419, "", 559.812, 
  7.11, 0.3, 42.5, 83.241, 4.7, 73., 0.756}, {"AZE", "Asia", "Azerbaijan", 
  "2020-05-04", 1984., 52., 43.714, 26., 1., 0.571, 195.677, 5.129, 4.311, 
  2.564, 0.099, 0.056, 1.34, "", "", "", "", "", "", "", "", "", "", "", "", 
  "", "", "", "", "", "", "", "", "", "", "", "", "", "", 87.96, 
  1.0139175*^7, 119.309, 32.4, 6.018, 3.871, 15847.419, "", 559.812, 7.11, 
  0.3, 42.5, 83.241, 4.7, 73., 0.756}, {"AZE", "Asia", "Azerbaijan", 
  "2020-05-05", 2060., 76., 49., 26., 0., 0.571, 203.172, 7.496, 4.833, 
  2.564, 0., 0.056, 1.43, "", "", "", "", "", "", "", "", "", "", "", "", "", 
  "", "", "", "", "", "", "", "", "", "", "", "", "", 87.96, 1.0139175*^7, 
  119.309, 32.4, 6.018, 3.871, 15847.419, "", 559.812, 7.11, 0.3, 42.5, 
  83.241, 4.7, 73., 0.756}, {"AZE", "Asia", "Azerbaijan", "2020-05-06", 
  2127., 67., 51.571, 28., 2., 0.714, 209.78, 6.608, 5.086, 2.762, 0.197, 
  0.07, 1.47, "", "", "", "", "", "", "", "", "", "", "", "", "", "", "", "", 
  "", "", "", "", "", "", "", "", "", "", 87.96, 1.0139175*^7, 119.309, 32.4, 
  6.018, 3.871, 15847.419, "", 559.812, 7.11, 0.3, 42.5, 83.241, 4.7, 73., 
  0.756}, {"AZE", "Asia", "Azerbaijan", "2020-05-07", 2204., 77., 57.143, 
  28., 0., 0.571, 217.375, 7.594, 5.636, 2.762, 0., 0.056, 1.51, "", "", "", 
  "", "", "", "", "", "", "", "", "", "", "", "", "", "", "", "", "", "", "", 
  "", "", "", "", 87.96, 1.0139175*^7, 119.309, 32.4, 6.018, 3.871, 
  15847.419, "", 559.812, 7.11, 0.3, 42.5, 83.241, 4.7, 73., 0.756}, 
 {"AZE", "Asia", "Azerbaijan", "2020-05-08", 2279., 75., 60.714, 28., 0., 
  0.429, 224.772, 7.397, 5.988, 2.762, 0., 0.042, 1.54, "", "", "", "", "", 
  "", "", "", "", "", "", "", "", "", "", "", "", "", "", "", "", "", "", "", 
  "", "", 87.96, 1.0139175*^7, 119.309, 32.4, 6.018, 3.871, 15847.419, "", 
  559.812, 7.11, 0.3, 42.5, 83.241, 4.7, 73., 0.756}, 
 {"AZE", "Asia", "Azerbaijan", "2020-05-09", 2422., 143., 75.429, 31., 3., 
  0.857, 238.875, 14.104, 7.439, 3.057, 0.296, 0.085, 1.58, "", "", "", "", 
  "", "", "", "", "", "", "", "", "", "", "", "", "", "", "", "", "", "", "", 
  "", "", "", 85.19, 1.0139175*^7, 119.309, 32.4, 6.018, 3.871, 15847.419, 
  "", 559.812, 7.11, 0.3, 42.5, 83.241, 4.7, 73., 0.756}, 
 {"AZE", "Asia", "Azerbaijan", "2020-05-10", 2519., 97., 83.857, 32., 1., 1., 
  248.442, 9.567, 8.271, 3.156, 0.099, 0.099, 1.5, "", "", "", "", "", "", 
  "", "", "", "", "", "", "", "", "", "", "", "", "", "", "", "", "", "", "", 
  "", 85.19, 1.0139175*^7, 119.309, 32.4, 6.018, 3.871, 15847.419, "", 
  559.812, 7.11, 0.3, 42.5, 83.241, 4.7, 73., 0.756}, 
 {"AZE", "Asia", "Azerbaijan", "2020-05-11", 2589., 70., 86.429, 32., 0., 
  0.857, 255.346, 6.904, 8.524, 3.156, 0., 0.085, 1.4, "", "", "", "", "", 
  "", "", "", "", "", "", "", "", "", "", "", "", "", "", "", "", "", "", "", 
  "", "", 85.19, 1.0139175*^7, 119.309, 32.4, 6.018, 3.871, 15847.419, "", 
  559.812, 7.11, 0.3, 42.5, 83.241, 4.7, 73., 0.756}, 
 {"AZE", "Asia", "Azerbaijan", "2020-05-12", 2693., 104., 90.429, 33., 1., 
  1., 265.603, 10.257, 8.919, 3.255, 0.099, 0.099, 1.35, "", "", "", "", "", 
  "", "", "", "", "", "", "", "", "", "", "", "", "", "", "", "", "", "", "", 
  "", "", 85.19, 1.0139175*^7, 119.309, 32.4, 6.018, 3.871, 15847.419, "", 
  559.812, 7.11, 0.3, 42.5, 83.241, 4.7, 73., 0.756}, 
 {"AZE", "Asia", "Azerbaijan", "2020-05-13", 2758., 65., 90.143, 35., 2., 1., 
  272.014, 6.411, 8.891, 3.452, 0.197, 0.099, 1.32, "", "", "", "", "", "", 
  "", "", "", "", "", "", "", "", "", "", "", "", "", "", "", "", "", "", "", 
  "", 85.19, 1.0139175*^7, 119.309, 32.4, 6.018, 3.871, 15847.419, "", 
  559.812, 7.11, 0.3, 42.5, 83.241, 4.7, 73., 0.756}, 
 {"AZE", "Asia", "Azerbaijan", "2020-05-14", 2879., 121., 96.429, 35., 0., 
  1., 283.948, 11.934, 9.51, 3.452, 0., 0.099, 1.36, "", "", "", "", "", "", 
  "", "", "", "", "", "", "", "", "", "", "", "", "", "", "", "", "", "", "", 
  "", 85.19, 1.0139175*^7, 119.309, 32.4, 6.018, 3.871, 15847.419, "", 
  559.812, 7.11, 0.3, 42.5, 83.241, 4.7, 73., 0.756}, 
 {"AZE", "Asia", "Azerbaijan", "2020-05-15", 2980., 101., 100.143, 36., 1., 
  1.143, 293.91, 9.961, 9.877, 3.551, 0.099, 0.113, 1.37, "", "", "", "", "", 
  "", "", "", "", "", "", "", "", "", "", "", "", "", "", "", "", "", "", "", 
  "", "", 85.19, 1.0139175*^7, 119.309, 32.4, 6.018, 3.871, 15847.419, "", 
  559.812, 7.11, 0.3, 42.5, 83.241, 4.7, 73., 0.756}, 
 {"AZE", "Asia", "Azerbaijan", "2020-05-16", 3138., 158., 102.286, 36., 0., 
  0.714, 309.493, 15.583, 10.088, 3.551, 0., 0.07, 1.38, "", "", "", "", "", 
  "", "", "", "", "", "", "", "", "", "", "", "", "", "", "", "", "", "", "", 
  "", "", 85.19, 1.0139175*^7, 119.309, 32.4, 6.018, 3.871, 15847.419, "", 
  559.812, 7.11, 0.3, 42.5, 83.241, 4.7, 73., 0.756}, 
 {"AZE", "Asia", "Azerbaijan", "2020-05-17", 3274., 136., 107.857, 39., 3., 
  1., 322.906, 13.413, 10.638, 3.846, 0.296, 0.099, 1.36, "", "", "", "", "", 
  "", "", "", "", "", "", "", "", "", "", "", "", "", "", "", "", "", "", "", 
  "", "", 83.33, 1.0139175*^7, 119.309, 32.4, 6.018, 3.871, 15847.419, "", 
  559.812, 7.11, 0.3, 42.5, 83.241, 4.7, 73., 0.756}, 
 {"AZE", "Asia", "Azerbaijan", "2020-05-18", 3387., 113., 114., 40., 1., 
  1.143, 334.051, 11.145, 11.244, 3.945, 0.099, 0.113, 1.3, "", "", "", "", 
  "", "", "", "", "", "", "", "", "", "", "", "", "", "", "", "", "", "", "", 
  "", "", "", 75.93, 1.0139175*^7, 119.309, 32.4, 6.018, 3.871, 15847.419, 
  "", 559.812, 7.11, 0.3, 42.5, 83.241, 4.7, 73., 0.756}, 
 {"AZE", "Asia", "Azerbaijan", "2020-05-19", 3518., 131., 117.857, 41., 1., 
  1.143, 346.971, 12.92, 11.624, 4.044, 0.099, 0.113, 1.25, "", "", "", "", 
  "", "", "", "", "", "", "", "", "", "", "", "", "", "", "", "", "", "", "", 
  "", "", "", 75.93, 1.0139175*^7, 119.309, 32.4, 6.018, 3.871, 15847.419, 
  "", 559.812, 7.11, 0.3, 42.5, 83.241, 4.7, 73., 0.756}, 
 {"AZE", "Asia", "Azerbaijan", "2020-05-20", 3631., 113., 124.714, 43., 2., 
  1.143, 358.116, 11.145, 12.3, 4.241, 0.197, 0.113, 1.2, "", "", "", "", "", 
  "", "", "", "", "", "", "", "", "", "", "", "", "", "", "", "", "", "", "", 
  "", "", 75.93, 1.0139175*^7, 119.309, 32.4, 6.018, 3.871, 15847.419, "", 
  559.812, 7.11, 0.3, 42.5, 83.241, 4.7, 73., 0.756}, 
 {"AZE", "Asia", "Azerbaijan", "2020-05-21", 3749., 118., 124.286, 44., 1., 
  1.286, 369.754, 11.638, 12.258, 4.34, 0.099, 0.127, 1.16, "", "", "", "", 
  "", "", "", "", "", "", "", "", "", "", "", "", "", "", "", "", "", "", "", 
  "", "", "", 75.93, 1.0139175*^7, 119.309, 32.4, 6.018, 3.871, 15847.419, 
  "", 559.812, 7.11, 0.3, 42.5, 83.241, 4.7, 73., 0.756}, 
 {"AZE", "Asia", "Azerbaijan", "2020-05-22", 3855., 106., 125., 46., 2., 
  1.429, 380.208, 10.454, 12.328, 4.537, 0.197, 0.141, 1.15, "", "", "", "", 
  "", "", "", "", "", "", "", "", "", "", "", "", "", "", "", "", "", "", "", 
  "", "", "", 75.93, 1.0139175*^7, 119.309, 32.4, 6.018, 3.871, 15847.419, 
  "", 559.812, 7.11, 0.3, 42.5, 83.241, 4.7, 73., 0.756}, 
 {"AZE", "Asia", "Azerbaijan", "2020-05-23", 3982., 127., 120.571, 49., 3., 
  1.857, 392.734, 12.526, 11.892, 4.833, 0.296, 0.183, 1.17, "", "", "", "", 
  "", "", "", "", "", "", "", "", "", "", "", "", "", "", "", "", "", "", "", 
  "", "", "", 75.93, 1.0139175*^7, 119.309, 32.4, 6.018, 3.871, 15847.419, 
  "", 559.812, 7.11, 0.3, 42.5, 83.241, 4.7, 73., 0.756}, 
 {"AZE", "Asia", "Azerbaijan", "2020-05-24", 4122., 140., 121.143, 49., 0., 
  1.429, 406.542, 13.808, 11.948, 4.833, 0., 0.141, 1.23, "", "", "", "", "", 
  "", "", "", "", "", "", "", "", "", "", "", "", "", "", "", "", "", "", "", 
  "", "", 75.93, 1.0139175*^7, 119.309, 32.4, 6.018, 3.871, 15847.419, "", 
  559.812, 7.11, 0.3, 42.5, 83.241, 4.7, 73., 0.756}, 
 {"AZE", "Asia", "Azerbaijan", "2020-05-25", 4271., 149., 126.286, 51., 2., 
  1.571, 421.237, 14.695, 12.455, 5.03, 0.197, 0.155, 1.28, "", "", "", "", 
  "", "", "", "", "", "", "", "", "", "", "", "", "", "", "", "", "", "", "", 
  "", "", "", 75.93, 1.0139175*^7, 119.309, 32.4, 6.018, 3.871, 15847.419, 
  "", 559.812, 7.11, 0.3, 42.5, 83.241, 4.7, 73., 0.756}, 
 {"AZE", "Asia", "Azerbaijan", "2020-05-26", 4403., 132., 126.429, 52., 1., 
  1.571, 434.256, 13.019, 12.469, 5.129, 0.099, 0.155, 1.31, "", "", "", "", 
  "", "", "", "", "", "", "", "", "", "", "", "", "", "", "", "", "", "", "", 
  "", "", "", 75.93, 1.0139175*^7, 119.309, 32.4, 6.018, 3.871, 15847.419, 
  "", 559.812, 7.11, 0.3, 42.5, 83.241, 4.7, 73., 0.756}, 
 {"AZE", "Asia", "Azerbaijan", "2020-05-27", 4568., 165., 133.857, 54., 2., 
  1.571, 450.53, 16.274, 13.202, 5.326, 0.197, 0.155, 1.36, "", "", "", "", 
  "", "", "", "", "", "", "", "", "", "", "", "", "", "", "", "", "", "", "", 
  "", "", "", 75.93, 1.0139175*^7, 119.309, 32.4, 6.018, 3.871, 15847.419, 
  "", 559.812, 7.11, 0.3, 42.5, 83.241, 4.7, 73., 0.756}, 
 {"AZE", "Asia", "Azerbaijan", "2020-05-28", 4759., 191., 144.286, 56., 2., 
  1.714, 469.368, 18.838, 14.231, 5.523, 0.197, 0.169, 1.42, "", "", "", "", 
  "", "", "", "", "", "", "", "", "", "", "", "", "", "", "", "", "", "", "", 
  "", "", "", 75.93, 1.0139175*^7, 119.309, 32.4, 6.018, 3.871, 15847.419, 
  "", 559.812, 7.11, 0.3, 42.5, 83.241, 4.7, 73., 0.756}, 
 {"AZE", "Asia", "Azerbaijan", "2020-05-29", 4989., 230., 162., 58., 2., 
  1.714, 492.052, 22.684, 15.978, 5.72, 0.197, 0.169, 1.46, "", "", "", "", 
  "", "", "", "", "", "", "", "", "", "", "", "", "", "", "", "", "", "", "", 
  "", "", "", 75.93, 1.0139175*^7, 119.309, 32.4, 6.018, 3.871, 15847.419, 
  "", 559.812, 7.11, 0.3, 42.5, 83.241, 4.7, 73., 0.756}, 
 {"AZE", "Asia", "Azerbaijan", "2020-05-30", 5246., 257., 180.571, 61., 3., 
  1.714, 517.399, 25.347, 17.809, 6.016, 0.296, 0.169, 1.46, "", "", "", "", 
  "", "", "", "", "", "", "", "", "", "", "", "", "", "", "", "", "", "", "", 
  "", "", "", 75.93, 1.0139175*^7, 119.309, 32.4, 6.018, 3.871, 15847.419, 
  "", 559.812, 7.11, 0.3, 42.5, 83.241, 4.7, 73., 0.756}, 
 {"AZE", "Asia", "Azerbaijan", "2020-05-31", 5494., 248., 196., 63., 2., 2., 
  541.859, 24.46, 19.331, 6.214, 0.197, 0.197, 1.44, "", "", "", "", "", "", 
  "", "", "", "", "", "", "", "", "", "", "", "", "", "", "", "", "", "", "", 
  "", 75.93, 1.0139175*^7, 119.309, 32.4, 6.018, 3.871, 15847.419, "", 
  559.812, 7.11, 0.3, 42.5, 83.241, 4.7, 73., 0.756}, 
 {"AZE", "Asia", "Azerbaijan", "2020-06-01", 5662., 168., 198.714, 68., 5., 
  2.429, 558.428, 16.569, 19.599, 6.707, 0.493, 0.24, 1.42, "", "", "", "", 
  "", "", "", "", "", "", "", "", "", "", "", "", "", "", "", "", "", "", "", 
  "", "", "", 75.93, 1.0139175*^7, 119.309, 32.4, 6.018, 3.871, 15847.419, 
  "", 559.812, 7.11, 0.3, 42.5, 83.241, 4.7, 73., 0.756}, 
 {"AZE", "Asia", "Azerbaijan", "2020-06-02", 5935., 273., 218.857, 71., 3., 
  2.714, 585.353, 26.925, 21.585, 7.003, 0.296, 0.268, 1.45, "", "", "", "", 
  "", "", "", "", "", "", "", "", "", "", "", "", "", "", "", "", "", "", "", 
  "", "", "", 75.93, 1.0139175*^7, 119.309, 32.4, 6.018, 3.871, 15847.419, 
  "", 559.812, 7.11, 0.3, 42.5, 83.241, 4.7, 73., 0.756}, 
 {"AZE", "Asia", "Azerbaijan", "2020-06-03", 6260., 325., 241.714, 76., 5., 
  3.143, 617.407, 32.054, 23.84, 7.496, 0.493, 0.31, 1.46, "", "", "", "", 
  "", "", "", "", "", "", "", "", "", "", "", "", "", "", "", "", "", "", "", 
  "", "", "", 83.33, 1.0139175*^7, 119.309, 32.4, 6.018, 3.871, 15847.419, 
  "", 559.812, 7.11, 0.3, 42.5, 83.241, 4.7, 73., 0.756}, 
 {"AZE", "Asia", "Azerbaijan", "2020-06-04", 6522., 262., 251.857, 78., 2., 
  3.143, 643.248, 25.84, 24.84, 7.693, 0.197, 0.31, 1.43, "", "", "", "", "", 
  "", "", "", "", "", "", "", "", "", "", "", "", "", "", "", "", "", "", "", 
  "", "", 83.33, 1.0139175*^7, 119.309, 32.4, 6.018, 3.871, 15847.419, "", 
  559.812, 7.11, 0.3, 42.5, 83.241, 4.7, 73., 0.756}, 
 {"AZE", "Asia", "Azerbaijan", "2020-06-05", 6860., 338., 267.286, 82., 4., 
  3.429, 676.584, 33.336, 26.362, 8.087, 0.395, 0.338, 1.41, "", "", "", "", 
  "", "", "", "", "", "", "", "", "", "", "", "", "", "", "", "", "", "", "", 
  "", "", "", 83.33, 1.0139175*^7, 119.309, 32.4, 6.018, 3.871, 15847.419, 
  "", 559.812, 7.11, 0.3, 42.5, 83.241, 4.7, 73., 0.756}, 
 {"AZE", "Asia", "Azerbaijan", "2020-06-06", 7239., 379., 284.714, 84., 2., 
  3.286, 713.963, 37.38, 28.081, 8.285, 0.197, 0.324, 1.38, "", "", "", "", 
  "", "", "", "", "", "", "", "", "", "", "", "", "", "", "", "", "", "", "", 
  "", "", "", 85.19, 1.0139175*^7, 119.309, 32.4, 6.018, 3.871, 15847.419, 
  "", 559.812, 7.11, 0.3, 42.5, 83.241, 4.7, 73., 0.756}, 
 {"AZE", "Asia", "Azerbaijan", "2020-06-07", 7553., 314., 294.143, 88., 4., 
  3.571, 744.932, 30.969, 29.011, 8.679, 0.395, 0.352, 1.33, "", "", "", "", 
  "", "", "", "", "", "", "", "", "", "", "", "", "", "", "", "", "", "", "", 
  "", "", "", 85.19, 1.0139175*^7, 119.309, 32.4, 6.018, 3.871, 15847.419, 
  "", 559.812, 7.11, 0.3, 42.5, 83.241, 4.7, 73., 0.756}, 
 {"AZE", "Asia", "Azerbaijan", "2020-06-08", 7876., 323., 316.286, 93., 5., 
  3.571, 776.789, 31.857, 31.194, 9.172, 0.493, 0.352, 1.3, "", "", "", "", 
  "", "", "", "", "", "", "", "", "", "", "", "", "", "", "", "", "", "", "", 
  "", "", "", 77.78, 1.0139175*^7, 119.309, 32.4, 6.018, 3.871, 15847.419, 
  "", 559.812, 7.11, 0.3, 42.5, 83.241, 4.7, 73., 0.756}, 
 {"AZE", "Asia", "Azerbaijan", "2020-06-09", 8191., 315., 322.286, 98., 5., 
  3.857, 807.857, 31.068, 31.786, 9.665, 0.493, 0.38, 1.26, "", "", "", "", 
  "", "", "", "", "", "", "", "", "", "", "", "", "", "", "", "", "", "", "", 
  "", "", "", 77.78, 1.0139175*^7, 119.309, 32.4, 6.018, 3.871, 15847.419, 
  "", 559.812, 7.11, 0.3, 42.5, 83.241, 4.7, 73., 0.756}, 
 {"AZE", "Asia", "Azerbaijan", "2020-06-10", 8530., 339., 324.286, 102., 4., 
  3.714, 841.291, 33.435, 31.983, 10.06, 0.395, 0.366, 1.23, "", "", "", "", 
  "", "", "", "", "", "", "", "", "", "", "", "", "", "", "", "", "", "", "", 
  "", "", "", 77.78, 1.0139175*^7, 119.309, 32.4, 6.018, 3.871, 15847.419, 
  "", 559.812, 7.11, 0.3, 42.5, 83.241, 4.7, 73., 0.756}, 
 {"AZE", "Asia", "Azerbaijan", "2020-06-11", 8882., 352., 337.143, 108., 6., 
  4.286, 876.008, 34.717, 33.252, 10.652, 0.592, 0.423, 1.21, "", "", "", "", 
  "", "", "", "", "", "", "", "", "", "", "", "", "", "", "", "", "", "", "", 
  "", "", "", 77.78, 1.0139175*^7, 119.309, 32.4, 6.018, 3.871, 15847.419, 
  "", 559.812, 7.11, 0.3, 42.5, 83.241, 4.7, 73., 0.756}, 
 {"AZE", "Asia", "Azerbaijan", "2020-06-12", 9218., 336., 336.857, 113., 5., 
  4.429, 909.147, 33.139, 33.223, 11.145, 0.493, 0.437, 1.18, "", "", "", "", 
  "", "", "", "", "", "", "", "", "", "", "", "", "", "", "", "", "", "", "", 
  "", "", "", 77.78, 1.0139175*^7, 119.309, 32.4, 6.018, 3.871, 15847.419, 
  "", 559.812, 7.11, 0.3, 42.5, 83.241, 4.7, 73., 0.756}, 
 {"AZE", "Asia", "Azerbaijan", "2020-06-13", 9570., 352., 333., 115., 2., 
  4.429, 943.864, 34.717, 32.843, 11.342, 0.197, 0.437, 1.17, "", "", "", "", 
  "", "", "", "", "", "", "", "", "", "", "", "", "", "", "", "", "", "", "", 
  "", "", "", 77.78, 1.0139175*^7, 119.309, 32.4, 6.018, 3.871, 15847.419, 
  "", 559.812, 7.11, 0.3, 42.5, 83.241, 4.7, 73., 0.756}, 
 {"AZE", "Asia", "Azerbaijan", "2020-06-14", 9957., 387., 343.429, 119., 4., 
  4.429, 982.033, 38.169, 33.871, 11.737, 0.395, 0.437, 1.17, "", "", "", "", 
  "", "", "", "", "", "", "", "", "", "", "", "", "", "", "", "", "", "", "", 
  "", "", "", 83.33, 1.0139175*^7, 119.309, 32.4, 6.018, 3.871, 15847.419, 
  "", 559.812, 7.11, 0.3, 42.5, 83.241, 4.7, 73., 0.756}, 
 {"AZE", "Asia", "Azerbaijan", "2020-06-15", 10324., 367., 349.714, 122., 3., 
  4.143, 1018.229, 36.196, 34.491, 12.033, 0.296, 0.409, 1.16, "", "", "", 
  "", "", "", "", "", "", "", "", "", "", "", "", "", "", "", "", "", "", "", 
  "", "", "", "", 83.33, 1.0139175*^7, 119.309, 32.4, 6.018, 3.871, 
  15847.419, "", 559.812, 7.11, 0.3, 42.5, 83.241, 4.7, 73., 0.756}, 
 {"AZE", "Asia", "Azerbaijan", "2020-06-16", 10662., 338., 353., 126., 4., 
  4., 1051.565, 33.336, 34.815, 12.427, 0.395, 0.395, 1.14, "", "", "", "", 
  "", "", "", "", "", "", "", "", "", "", "", "", "", "", "", "", "", "", "", 
  "", "", "", 83.33, 1.0139175*^7, 119.309, 32.4, 6.018, 3.871, 15847.419, 
  "", 559.812, 7.11, 0.3, 42.5, 83.241, 4.7, 73., 0.756}, 
 {"AZE", "Asia", "Azerbaijan", "2020-06-17", 10991., 329., 351.571, 133., 7., 
  4.429, 1084.013, 32.448, 34.675, 13.117, 0.69, 0.437, 1.14, "", "", "", "", 
  "", "", "", "", "", "", "", "", "", "", "", "", "", "", "", "", "", "", "", 
  "", "", "", 77.78, 1.0139175*^7, 119.309, 32.4, 6.018, 3.871, 15847.419, 
  "", 559.812, 7.11, 0.3, 42.5, 83.241, 4.7, 73., 0.756}, 
 {"AZE", "Asia", "Azerbaijan", "2020-06-18", 11329., 338., 349.571, 139., 6., 
  4.429, 1117.349, 33.336, 34.477, 13.709, 0.592, 0.437, 1.17, "", "", "", 
  "", "", "", "", "", "", "", "", "", "", "", "", "", "", "", "", "", "", "", 
  "", "", "", "", 77.78, 1.0139175*^7, 119.309, 32.4, 6.018, 3.871, 
  15847.419, "", 559.812, 7.11, 0.3, 42.5, 83.241, 4.7, 73., 0.756}, 
 {"AZE", "Asia", "Azerbaijan", "2020-06-19", 11767., 438., 364.143, 143., 4., 
  4.286, 1160.548, 43.199, 35.914, 14.104, 0.395, 0.423, 1.22, "", "", "", 
  "", "", "", "", "", "", "", "", "", "", "", "", "", "", "", "", "", "", "", 
  "", "", "", "", 77.78, 1.0139175*^7, 119.309, 32.4, 6.018, 3.871, 
  15847.419, "", 559.812, 7.11, 0.3, 42.5, 83.241, 4.7, 73., 0.756}, 
 {"AZE", "Asia", "Azerbaijan", "2020-06-20", 12238., 471., 381.143, 148., 5., 
  4.714, 1207.002, 46.453, 37.591, 14.597, 0.493, 0.465, 1.25, "", "", "", 
  "", "", "", "", "", "", "", "", "", "", "", "", "", "", "", "", "", "", "", 
  "", "", "", "", 77.78, 1.0139175*^7, 119.309, 32.4, 6.018, 3.871, 
  15847.419, "", 559.812, 7.11, 0.3, 42.5, 83.241, 4.7, 73., 0.756}, 
 {"AZE", "Asia", "Azerbaijan", "2020-06-21", 12729., 491., 396., 154., 6., 
  5., 1255.428, 48.426, 39.056, 15.189, 0.592, 0.493, 1.27, "", "", "", "", 
  "", "", "", "", "", "", "", "", "", "", "", "", "", "", "", "", "", "", "", 
  "", "", "", 96.3, 1.0139175*^7, 119.309, 32.4, 6.018, 3.871, 15847.419, "", 
  559.812, 7.11, 0.3, 42.5, 83.241, 4.7, 73., 0.756}, 
 {"AZE", "Asia", "Azerbaijan", "2020-06-22", 13207., 478., 411.857, 161., 7., 
  5.571, 1302.571, 47.144, 40.62, 15.879, 0.69, 0.549, 1.28, "", "", "", "", 
  "", "", "", "", "", "", "", "", "", "", "", "", "", "", "", "", "", "", "", 
  "", "", "", 96.3, 1.0139175*^7, 119.309, 32.4, 6.018, 3.871, 15847.419, "", 
  559.812, 7.11, 0.3, 42.5, 83.241, 4.7, 73., 0.756}, 
 {"AZE", "Asia", "Azerbaijan", "2020-06-23", 13715., 508., 436.143, 167., 6., 
  5.857, 1352.674, 50.103, 43.016, 16.471, 0.592, 0.578, 1.28, "", "", "", 
  "", "", "", "", "", "", "", "", "", "", "", "", "", "", "", "", "", "", "", 
  "", "", "", "", 96.3, 1.0139175*^7, 119.309, 32.4, 6.018, 3.871, 15847.419, 
  "", 559.812, 7.11, 0.3, 42.5, 83.241, 4.7, 73., 0.756}, 
 {"AZE", "Asia", "Azerbaijan", "2020-06-24", 14305., 590., 473.429, 174., 7., 
  5.857, 1410.864, 58.19, 46.693, 17.161, 0.69, 0.578, 1.27, "", "", "", "", 
  "", "", "", "", "", "", "", "", "", "", "", "", "", "", "", "", "", "", "", 
  "", "", "", 96.3, 1.0139175*^7, 119.309, 32.4, 6.018, 3.871, 15847.419, "", 
  559.812, 7.11, 0.3, 42.5, 83.241, 4.7, 73., 0.756}, 
 {"AZE", "Asia", "Azerbaijan", "2020-06-25", 14852., 547., 503.286, 180., 6., 
  5.857, 1464.813, 53.949, 49.638, 17.753, 0.592, 0.578, 1.24, "", "", "", 
  "", "", "", "", "", "", "", "", "", "", "", "", "", "", "", "", "", "", "", 
  "", "", "", "", 96.3, 1.0139175*^7, 119.309, 32.4, 6.018, 3.871, 15847.419, 
  "", 559.812, 7.11, 0.3, 42.5, 83.241, 4.7, 73., 0.756}, 
 {"AZE", "Asia", "Azerbaijan", "2020-06-26", 15369., 517., 514.571, 187., 7., 
  6.286, 1515.804, 50.99, 50.751, 18.443, 0.69, 0.62, 1.2, "", "", "", "", 
  "", "", "", "", "", "", "", "", "", "", "", "", "", "", "", "", "", "", "", 
  "", "", "", 96.3, 1.0139175*^7, 119.309, 32.4, 6.018, 3.871, 15847.419, "", 
  559.812, 7.11, 0.3, 42.5, 83.241, 4.7, 73., 0.756}, 
 {"AZE", "Asia", "Azerbaijan", "2020-06-27", 15890., 521., 521.714, 193., 6., 
  6.429, 1567.189, 51.385, 51.455, 19.035, 0.592, 0.634, 1.17, "", "", "", 
  "", "", "", "", "", "", "", "", "", "", "", "", "", "", "", "", "", "", "", 
  "", "", "", "", 96.3, 1.0139175*^7, 119.309, 32.4, 6.018, 3.871, 15847.419, 
  "", 559.812, 7.11, 0.3, 42.5, 83.241, 4.7, 73., 0.756}, 
 {"AZE", "Asia", "Azerbaijan", "2020-06-28", 16424., 534., 527.857, 198., 5., 
  6.286, 1619.856, 52.667, 52.061, 19.528, 0.493, 0.62, 1.16, "", "", "", "", 
  "", "", "", "", "", "", "", "", "", "", "", "", "", "", "", "", "", "", "", 
  "", "", "", 96.3, 1.0139175*^7, 119.309, 32.4, 6.018, 3.871, 15847.419, "", 
  559.812, 7.11, 0.3, 42.5, 83.241, 4.7, 73., 0.756}, 
 {"AZE", "Asia", "Azerbaijan", "2020-06-29", 16968., 544., 537.286, 206., 8., 
  6.429, 1673.509, 53.653, 52.991, 20.317, 0.789, 0.634, 1.15, "", "", "", 
  "", "", "", "", "", "", "", "", "", "", "", "", "", "", "", "", "", "", "", 
  "", "", "", "", 96.3, 1.0139175*^7, 119.309, 32.4, 6.018, 3.871, 15847.419, 
  "", 559.812, 7.11, 0.3, 42.5, 83.241, 4.7, 73., 0.756}, 
 {"AZE", "Asia", "Azerbaijan", "2020-06-30", 17524., 556., 544.143, 213., 7., 
  6.571, 1728.346, 54.837, 53.667, 21.008, 0.69, 0.648, 1.14, "", "", "", "", 
  "", "", "", "", "", "", "", "", "", "", "", "", "", "", "", "", "", "", "", 
  "", "", "", 96.3, 1.0139175*^7, 119.309, 32.4, 6.018, 3.871, 15847.419, "", 
  559.812, 7.11, 0.3, 42.5, 83.241, 4.7, 73., 0.756}, 
 {"AZE", "Asia", "Azerbaijan", "2020-07-01", 18112., 588., 543.857, 220., 7., 
  6.571, 1786.339, 57.993, 53.639, 21.698, 0.69, 0.648, 1.12, "", "", "", "", 
  "", "", "", "", "", "", "", "", "", "", "", "", "", "", "", "", "", "", "", 
  "", "", "", 96.3, 1.0139175*^7, 119.309, 32.4, 6.018, 3.871, 15847.419, "", 
  559.812, 7.11, 0.3, 42.5, 83.241, 4.7, 73., 0.756}, 
 {"AZE", "Asia", "Azerbaijan", "2020-07-02", 18684., 572., 547.429, 228., 8., 
  6.857, 1842.753, 56.415, 53.991, 22.487, 0.789, 0.676, 1.1, "", "", "", "", 
  "", "", "", "", "", "", "", "", "", "", "", "", "", "", "", "", "", "", "", 
  "", "", "", 96.3, 1.0139175*^7, 119.309, 32.4, 6.018, 3.871, 15847.419, "", 
  559.812, 7.11, 0.3, 42.5, 83.241, 4.7, 73., 0.756}, 
 {"AZE", "Asia", "Azerbaijan", "2020-07-03", 19267., 583., 556.857, 235., 7., 
  6.857, 1900.253, 57.5, 54.921, 23.177, 0.69, 0.676, 1.08, "", "", "", "", 
  "", "", "", "", "", "", "", "", "", "", "", "", "", "", "", "", "", "", "", 
  "", "", "", 96.3, 1.0139175*^7, 119.309, 32.4, 6.018, 3.871, 15847.419, "", 
  559.812, 7.11, 0.3, 42.5, 83.241, 4.7, 73., 0.756}, 
 {"AZE", "Asia", "Azerbaijan", "2020-07-04", 19801., 534., 558.714, 241., 6., 
  6.857, 1952.92, 52.667, 55.105, 23.769, 0.592, 0.676, 1.05, "", "", "", "", 
  "", "", "", "", "", "", "", "", "", "", "", "", "", "", "", "", "", "", "", 
  "", "", "", 96.3, 1.0139175*^7, 119.309, 32.4, 6.018, 3.871, 15847.419, "", 
  559.812, 7.11, 0.3, 42.5, 83.241, 4.7, 73., 0.756}, 
 {"AZE", "Asia", "Azerbaijan", "2020-07-05", 20324., 523., 557.143, 250., 9., 
  7.429, 2004.502, 51.582, 54.95, 24.657, 0.888, 0.733, 1.03, "", "", "", "", 
  "", "", "", "", "", "", "", "", "", "", "", "", "", "", "", "", "", "", "", 
  "", "", "", 96.3, 1.0139175*^7, 119.309, 32.4, 6.018, 3.871, 15847.419, "", 
  559.812, 7.11, 0.3, 42.5, 83.241, 4.7, 73., 0.756}, 
 {"AZE", "Asia", "Azerbaijan", "2020-07-06", 20837., 513., 552.714, 258., 8., 
  7.429, 2055.098, 50.596, 54.513, 25.446, 0.789, 0.733, 1.02, "", "", "", 
  "", "", "", "", "", "", "", "", "", "", "", "", "", "", "", "", "", "", "", 
  "", "", "", "", 96.3, 1.0139175*^7, 119.309, 32.4, 6.018, 3.871, 15847.419, 
  "", 559.812, 7.11, 0.3, 42.5, 83.241, 4.7, 73., 0.756}, 
 {"AZE", "Asia", "Azerbaijan", "2020-07-07", 21374., 537., 550., 265., 7., 
  7.429, 2108.061, 52.963, 54.245, 26.136, 0.69, 0.733, 1.02, "", "", "", "", 
  "", "", "", "", "", "", "", "", "", "", "", "", "", "", "", "", "", "", "", 
  "", "", "", 96.3, 1.0139175*^7, 119.309, 32.4, 6.018, 3.871, 15847.419, "", 
  559.812, 7.11, 0.3, 42.5, 83.241, 4.7, 73., 0.756}, 
 {"AZE", "Asia", "Azerbaijan", "2020-07-08", 21916., 542., 543.429, 274., 9., 
  7.714, 2161.517, 53.456, 53.597, 27.024, 0.888, 0.761, 1.01, "", "", "", 
  "", "", "", "", "", "", "", "", "", "", "", "", "", "", "", "", "", "", "", 
  "", "", "", "", 96.3, 1.0139175*^7, 119.309, 32.4, 6.018, 3.871, 15847.419, 
  "", 559.812, 7.11, 0.3, 42.5, 83.241, 4.7, 73., 0.756}, 
 {"AZE", "Asia", "Azerbaijan", "2020-07-09", 22464., 548., 540., 284., 10., 
  8., 2215.565, 54.048, 53.259, 28.01, 0.986, 0.789, 1.01, "", "", "", "", 
  "", "", "", "", "", "", "", "", "", "", "", "", "", "", "", "", "", "", "", 
  "", "", "", 96.3, 1.0139175*^7, 119.309, 32.4, 6.018, 3.871, 15847.419, "", 
  559.812, 7.11, 0.3, 42.5, 83.241, 4.7, 73., 0.756}, 
 {"AZE", "Asia", "Azerbaijan", "2020-07-10", 22990., 526., 531.857, 292., 8., 
  8.143, 2267.443, 51.878, 52.456, 28.799, 0.789, 0.803, 1., "", "", "", "", 
  "", "", "", "", "", "", "", "", "", "", "", "", "", "", "", "", "", "", "", 
  "", "", "", 96.3, 1.0139175*^7, 119.309, 32.4, 6.018, 3.871, 15847.419, "", 
  559.812, 7.11, 0.3, 42.5, 83.241, 4.7, 73., 0.756}, 
 {"AZE", "Asia", "Azerbaijan", "2020-07-11", 23521., 531., 531.429, 298., 6., 
  8.143, 2319.814, 52.371, 52.413, 29.391, 0.592, 0.803, 1., "", "", "", "", 
  "", "", "", "", "", "", "", "", "", "", "", "", "", "", "", "", "", "", "", 
  "", "", "", 96.3, 1.0139175*^7, 119.309, 32.4, 6.018, 3.871, 15847.419, "", 
  559.812, 7.11, 0.3, 42.5, 83.241, 4.7, 73., 0.756}, 
 {"AZE", "Asia", "Azerbaijan", "2020-07-12", 24041., 520., 531., 306., 8., 
  8., 2371.1, 51.286, 52.371, 30.18, 0.789, 0.789, 0.99, "", "", "", "", "", 
  "", "", "", "", "", "", "", "", "", "", "", "", "", "", "", "", "", "", "", 
  "", "", 96.3, 1.0139175*^7, 119.309, 32.4, 6.018, 3.871, 15847.419, "", 
  559.812, 7.11, 0.3, 42.5, 83.241, 4.7, 73., 0.756}, 
 {"AZE", "Asia", "Azerbaijan", "2020-07-13", 24570., 529., 533.286, 313., 7., 
  7.857, 2423.274, 52.174, 52.597, 30.87, 0.69, 0.775, 0.99, "", "", "", "", 
  "", "", "", "", "", "", "", "", "", "", "", "", "", "", "", "", "", "", "", 
  "", "", "", 96.3, 1.0139175*^7, 119.309, 32.4, 6.018, 3.871, 15847.419, "", 
  559.812, 7.11, 0.3, 42.5, 83.241, 4.7, 73., 0.756}, 
 {"AZE", "Asia", "Azerbaijan", "2020-07-14", 25113., 543., 534.143, 319., 6., 
  7.714, 2476.829, 53.555, 52.681, 31.462, 0.592, 0.761, 0.98, "", "", "", 
  "", "", "", "", "", "", "", "", "", "", "", "", "", "", "", "", "", "", "", 
  "", "", "", "", 96.3, 1.0139175*^7, 119.309, 32.4, 6.018, 3.871, 15847.419, 
  "", 559.812, 7.11, 0.3, 42.5, 83.241, 4.7, 73., 0.756}, 
 {"AZE", "Asia", "Azerbaijan", "2020-07-15", 25672., 559., 536.571, 326., 7., 
  7.429, 2531.961, 55.133, 52.921, 32.153, 0.69, 0.733, 0.96, "", "", "", "", 
  "", "", "", "", "", "", "", "", "", "", "", "", "", "", "", "", "", "", "", 
  "", "", "", 96.3, 1.0139175*^7, 119.309, 32.4, 6.018, 3.871, 15847.419, "", 
  559.812, 7.11, 0.3, 42.5, 83.241, 4.7, 73., 0.756}, 
 {"AZE", "Asia", "Azerbaijan", "2020-07-16", 26165., 493., 528.714, 334., 8., 
  7.143, 2580.585, 48.623, 52.146, 32.942, 0.789, 0.704, 0.93, "", "", "", 
  "", "", "", "", "", "", "", "", "", "", "", "", "", "", "", "", "", "", "", 
  "", "", "", "", 96.3, 1.0139175*^7, 119.309, 32.4, 6.018, 3.871, 15847.419, 
  "", 559.812, 7.11, 0.3, 42.5, 83.241, 4.7, 73., 0.756}, 
 {"AZE", "Asia", "Azerbaijan", "2020-07-17", 26636., 471., 520.857, 341., 7., 
  7., 2627.038, 46.453, 51.371, 33.632, 0.69, 0.69, 0.91, "", "", "", "", "", 
  "", "", "", "", "", "", "", "", "", "", "", "", "", "", "", "", "", "", "", 
  "", "", 96.3, 1.0139175*^7, 119.309, 32.4, 6.018, 3.871, 15847.419, "", 
  559.812, 7.11, 0.3, 42.5, 83.241, 4.7, 73., 0.756}, 
 {"AZE", "Asia", "Azerbaijan", "2020-07-18", 27133., 497., 516., 349., 8., 
  7.286, 2676.056, 49.018, 50.892, 34.421, 0.789, 0.719, 0.88, "", "", "", 
  "", "", "", "", "", "", "", "", "", "", "", "", "", "", "", "", "", "", "", 
  "", "", "", "", 96.3, 1.0139175*^7, 119.309, 32.4, 6.018, 3.871, 15847.419, 
  "", 559.812, 7.11, 0.3, 42.5, 83.241, 4.7, 73., 0.756}, 
 {"AZE", "Asia", "Azerbaijan", "2020-07-19", 27521., 388., 497.143, 354., 5., 
  6.857, 2714.323, 38.267, 49.032, 34.914, 0.493, 0.676, 0.84, "", "", "", 
  "", "", "", "", "", "", "", "", "", "", "", "", "", "", "", "", "", "", "", 
  "", "", "", "", 96.3, 1.0139175*^7, 119.309, 32.4, 6.018, 3.871, 15847.419, 
  "", 559.812, 7.11, 0.3, 42.5, 83.241, 4.7, 73., 0.756}, 
 {"AZE", "Asia", "Azerbaijan", "2020-07-20", 27890., 369., 474.286, 363., 9., 
  7.143, 2750.717, 36.393, 46.778, 35.802, 0.888, 0.704, 0.82, "", "", "", 
  "", "", "", "", "", "", "", "", "", "", "", "", "", "", "", "", "", "", "", 
  "", "", "", "", 96.3, 1.0139175*^7, 119.309, 32.4, 6.018, 3.871, 15847.419, 
  "", 559.812, 7.11, 0.3, 42.5, 83.241, 4.7, 73., 0.756}, 
 {"AZE", "Asia", "Azerbaijan", "2020-07-21", 28242., 352., 447., 376., 13., 
  8.143, 2785.434, 34.717, 44.086, 37.084, 1.282, 0.803, 0.8, "", "", "", "", 
  "", "", "", "", "", "", "", "", "", "", "", "", "", "", "", "", "", "", "", 
  "", "", "", 96.3, 1.0139175*^7, 119.309, 32.4, 6.018, 3.871, 15847.419, "", 
  559.812, 7.11, 0.3, 42.5, 83.241, 4.7, 73., 0.756}, 
 {"AZE", "Asia", "Azerbaijan", "2020-07-22", 28633., 391., 423., 385., 9., 
  8.429, 2823.997, 38.563, 41.719, 37.972, 0.888, 0.831, 0.81, "", "", "", 
  "", "", "", "", "", "", "", "", "", "", "", "", "", "", "", "", "", "", "", 
  "", "", "", "", 96.3, 1.0139175*^7, 119.309, 32.4, 6.018, 3.871, 15847.419, 
  "", 559.812, 7.11, 0.3, 42.5, 83.241, 4.7, 73., 0.756}, 
 {"AZE", "Asia", "Azerbaijan", "2020-07-23", 28980., 347., 402.143, 391., 6., 
  8.143, 2858.221, 34.224, 39.662, 38.563, 0.592, 0.803, 0.81, "", "", "", 
  "", "", "", "", "", "", "", "", "", "", "", "", "", "", "", "", "", "", "", 
  "", "", "", "", 96.3, 1.0139175*^7, 119.309, 32.4, 6.018, 3.871, 15847.419, 
  "", 559.812, 7.11, 0.3, 42.5, 83.241, 4.7, 73., 0.756}, 
 {"AZE", "Asia", "Azerbaijan", "2020-07-24", 29312., 332., 382.286, 400., 9., 
  8.429, 2890.965, 32.744, 37.704, 39.451, 0.888, 0.831, 0.82, "", "", "", 
  "", "", "", "", "", "", "", "", "", "", "", "", "", "", "", "", "", "", "", 
  "", "", "", "", 96.3, 1.0139175*^7, 119.309, 32.4, 6.018, 3.871, 15847.419, 
  "", 559.812, 7.11, 0.3, 42.5, 83.241, 4.7, 73., 0.756}, 
 {"AZE", "Asia", "Azerbaijan", "2020-07-25", 29633., 321., 357.143, 408., 8., 
  8.429, 2922.624, 31.659, 35.224, 40.24, 0.789, 0.831, 0.85, "", "", "", "", 
  "", "", "", "", "", "", "", "", "", "", "", "", "", "", "", "", "", "", "", 
  "", "", "", 96.3, 1.0139175*^7, 119.309, 32.4, 6.018, 3.871, 15847.419, "", 
  559.812, 7.11, 0.3, 42.5, 83.241, 4.7, 73., 0.756}, 
 {"AZE", "Asia", "Azerbaijan", "2020-07-26", 30050., 417., 361.286, 417., 9., 
  9., 2963.752, 41.128, 35.633, 41.128, 0.888, 0.888, 0.89, "", "", "", "", 
  "", "", "", "", "", "", "", "", "", "", "", "", "", "", "", "", "", "", "", 
  "", "", "", 96.3, 1.0139175*^7, 119.309, 32.4, 6.018, 3.871, 15847.419, "", 
  559.812, 7.11, 0.3, 42.5, 83.241, 4.7, 73., 0.756}, 
 {"AZE", "Asia", "Azerbaijan", "2020-07-27", 30446., 396., 365.143, 423., 6., 
  8.571, 3002.808, 39.056, 36.013, 41.719, 0.592, 0.845, 0.9, "", "", "", "", 
  "", "", "", "", "", "", "", "", "", "", "", "", "", "", "", "", "", "", "", 
  "", "", "", 96.3, 1.0139175*^7, 119.309, 32.4, 6.018, 3.871, 15847.419, "", 
  559.812, 7.11, 0.3, 42.5, 83.241, 4.7, 73., 0.756}, 
 {"AZE", "Asia", "Azerbaijan", "2020-07-28", 30858., 412., 373.714, 430., 7., 
  7.714, 3043.443, 40.634, 36.858, 42.41, 0.69, 0.761, 0.89, "", "", "", "", 
  "", "", "", "", "", "", "", "", "", "", "", "", "", "", "", "", "", "", "", 
  "", "", "", 93.52, 1.0139175*^7, 119.309, 32.4, 6.018, 3.871, 15847.419, 
  "", 559.812, 7.11, 0.3, 42.5, 83.241, 4.7, 73., 0.756}, 
 {"AZE", "Asia", "Azerbaijan", "2020-07-29", 31221., 363., 369.714, 438., 8., 
  7.571, 3079.245, 35.802, 36.464, 43.199, 0.789, 0.747, 0.86, "", "", "", 
  "", "", "", "", "", "", "", "", "", "", "", "", "", "", "", "", "", "", "", 
  "", "", "", "", 93.52, 1.0139175*^7, 119.309, 32.4, 6.018, 3.871, 
  15847.419, "", 559.812, 7.11, 0.3, 42.5, 83.241, 4.7, 73., 0.756}, 
 {"AZE", "Asia", "Azerbaijan", "2020-07-30", 31560., 339., 368.571, 441., 3., 
  7.143, 3112.679, 33.435, 36.351, 43.495, 0.296, 0.704, 0.83, "", "", "", 
  "", "", "", "", "", "", "", "", "", "", "", "", "", "", "", "", "", "", "", 
  "", "", "", "", 93.52, 1.0139175*^7, 119.309, 32.4, 6.018, 3.871, 
  15847.419, "", 559.812, 7.11, 0.3, 42.5, 83.241, 4.7, 73., 0.756}, 
 {"AZE", "Asia", "Azerbaijan", "2020-07-31", 31878., 318., 366.571, 448., 7., 
  6.857, 3144.043, 31.363, 36.154, 44.185, 0.69, 0.676, 0.8, "", "", "", "", 
  "", "", "", "", "", "", "", "", "", "", "", "", "", "", "", "", "", "", "", 
  "", "", "", 93.52, 1.0139175*^7, 119.309, 32.4, 6.018, 3.871, 15847.419, 
  "", 559.812, 7.11, 0.3, 42.5, 83.241, 4.7, 73., 0.756}, 
 {"AZE", "Asia", "Azerbaijan", "2020-08-01", 32157., 279., 360.571, 454., 6., 
  6.571, 3171.56, 27.517, 35.562, 44.777, 0.592, 0.648, 0.76, "", "", "", "", 
  "", "", "", "", "", "", "", "", "", "", "", "", "", "", "", "", "", "", "", 
  "", "", "", 93.52, 1.0139175*^7, 119.309, 32.4, 6.018, 3.871, 15847.419, 
  "", 559.812, 7.11, 0.3, 42.5, 83.241, 4.7, 73., 0.756}, 
 {"AZE", "Asia", "Azerbaijan", "2020-08-02", 32443., 286., 341.857, 462., 8., 
  6.429, 3199.767, 28.207, 33.716, 45.566, 0.789, 0.634, 0.73, "", "", "", 
  "", "", "", "", "", "", "", "", "", "", "", "", "", "", "", "", "", "", "", 
  "", "", "", "", 93.52, 1.0139175*^7, 119.309, 32.4, 6.018, 3.871, 
  15847.419, "", 559.812, 7.11, 0.3, 42.5, 83.241, 4.7, 73., 0.756}, 
 {"AZE", "Asia", "Azerbaijan", "2020-08-03", 32684., 241., 319.714, 468., 6., 
  6.429, 3223.536, 23.769, 31.533, 46.158, 0.592, 0.634, 0.69, "", "", "", 
  "", "", "", "", "", "", "", "", "", "", "", "", "", "", "", "", "", "", "", 
  "", "", "", "", 93.52, 1.0139175*^7, 119.309, 32.4, 6.018, 3.871, 
  15847.419, "", 559.812, 7.11, 0.3, 42.5, 83.241, 4.7, 73., 0.756}, 
 {"AZE", "Asia", "Azerbaijan", "2020-08-04", 32910., 226., 293.143, 473., 5., 
  6.143, 3245.826, 22.29, 28.912, 46.651, 0.493, 0.606, 0.64, "", "", "", "", 
  "", "", "", "", "", "", "", "", "", "", "", "", "", "", "", "", "", "", "", 
  "", "", "", 93.52, 1.0139175*^7, 119.309, 32.4, 6.018, 3.871, 15847.419, 
  "", 559.812, 7.11, 0.3, 42.5, 83.241, 4.7, 73., 0.756}, 
 {"AZE", "Asia", "Azerbaijan", "2020-08-05", 33103., 193., 268.857, 476., 3., 
  5.429, 3264.861, 19.035, 26.517, 46.947, 0.296, 0.535, 0.59, "", "", "", 
  "", "", "", "", "", "", "", "", "", "", "", "", "", "", "", "", "", "", "", 
  "", "", "", "", 93.52, 1.0139175*^7, 119.309, 32.4, 6.018, 3.871, 
  15847.419, "", 559.812, 7.11, 0.3, 42.5, 83.241, 4.7, 73., 0.756}, 
 {"AZE", "Asia", "Azerbaijan", "2020-08-06", 33247., 144., 241., 479., 3., 
  5.429, 3279.064, 14.202, 23.769, 47.243, 0.296, 0.535, 0.54, "", "", "", 
  "", "", "", "", "", "", "", "", "", "", "", "", "", "", "", "", "", "", "", 
  "", "", "", "", 93.52, 1.0139175*^7, 119.309, 32.4, 6.018, 3.871, 
  15847.419, "", 559.812, 7.11, 0.3, 42.5, 83.241, 4.7, 73., 0.756}, 
 {"AZE", "Asia", "Azerbaijan", "2020-08-07", 33376., 129., 214., 483., 4., 
  5., 3291.787, 12.723, 21.106, 47.637, 0.395, 0.493, 0.5, "", "", "", "", 
  "", "", "", "", "", "", "", "", "", "", "", "", "", "", "", "", "", "", "", 
  "", "", "", 93.52, 1.0139175*^7, 119.309, 32.4, 6.018, 3.871, 15847.419, 
  "", 559.812, 7.11, 0.3, 42.5, 83.241, 4.7, 73., 0.756}, 
 {"AZE", "Asia", "Azerbaijan", "2020-08-08", 33481., 105., 189.143, 488., 5., 
  4.857, 3302.142, 10.356, 18.655, 48.13, 0.493, 0.479, 0.47, "", "", "", "", 
  "", "", "", "", "", "", "", "", "", "", "", "", "", "", "", "", "", "", "", 
  "", "", "", 93.52, 1.0139175*^7, 119.309, 32.4, 6.018, 3.871, 15847.419, 
  "", 559.812, 7.11, 0.3, 42.5, 83.241, 4.7, 73., 0.756}, 
 {"AZE", "Asia", "Azerbaijan", "2020-08-09", 33568., 87., 160.714, 490., 2., 
  4., 3310.723, 8.581, 15.851, 48.327, 0.197, 0.395, 0.46, "", "", "", "", 
  "", "", "", "", "", "", "", "", "", "", "", "", "", "", "", "", "", "", "", 
  "", "", "", 93.52, 1.0139175*^7, 119.309, 32.4, 6.018, 3.871, 15847.419, 
  "", 559.812, 7.11, 0.3, 42.5, 83.241, 4.7, 73., 0.756}, 
 {"AZE", "Asia", "Azerbaijan", "2020-08-10", 33647., 79., 137.571, 492., 2., 
  3.429, 3318.515, 7.792, 13.568, 48.525, 0.197, 0.338, 0.47, "", "", "", "", 
  "", "", "", "", "", "", "", "", "", "", "", "", "", "", "", "", "", "", "", 
  "", "", "", 85.19, 1.0139175*^7, 119.309, 32.4, 6.018, 3.871, 15847.419, 
  "", 559.812, 7.11, 0.3, 42.5, 83.241, 4.7, 73., 0.756}, 
 {"AZE", "Asia", "Azerbaijan", "2020-08-11", 33731., 84., 117.286, 495., 3., 
  3.143, 3326.799, 8.285, 11.568, 48.821, 0.296, 0.31, 0.5, "", "", "", "", 
  "", "", "", "", "", "", "", "", "", "", "", "", "", "", "", "", "", "", "", 
  "", "", "", 85.19, 1.0139175*^7, 119.309, 32.4, 6.018, 3.871, 15847.419, 
  "", 559.812, 7.11, 0.3, 42.5, 83.241, 4.7, 73., 0.756}, 
 {"AZE", "Asia", "Azerbaijan", "2020-08-12", 33824., 93., 103., 497., 2., 3., 
  3335.972, 9.172, 10.159, 49.018, 0.197, 0.296, 0.53, "", "", "", "", "", 
  "", "", "", "", "", "", "", "", "", "", "", "", "", "", "", "", "", "", "", 
  "", "", 85.19, 1.0139175*^7, 119.309, 32.4, 6.018, 3.871, 15847.419, "", 
  559.812, 7.11, 0.3, 42.5, 83.241, 4.7, 73., 0.756}, 
 {"AZE", "Asia", "Azerbaijan", "2020-08-13", 33915., 91., 95.429, 500., 3., 
  3., 3344.947, 8.975, 9.412, 49.314, 0.296, 0.296, 0.58, "", "", "", "", "", 
  "", "", "", "", "", "", "", "", "", "", "", "", "", "", "", "", "", "", "", 
  "", "", 85.19, 1.0139175*^7, 119.309, 32.4, 6.018, 3.871, 15847.419, "", 
  559.812, 7.11, 0.3, 42.5, 83.241, 4.7, 73., 0.756}, 
 {"AZE", "Asia", "Azerbaijan", "2020-08-14", 34018., 103., 91.714, 504., 4., 
  3., 3355.105, 10.159, 9.046, 49.708, 0.395, 0.296, 0.64, "", "", "", "", 
  "", "", "", "", "", "", "", "", "", "", "", "", "", "", "", "", "", "", "", 
  "", "", "", 85.19, 1.0139175*^7, 119.309, 32.4, 6.018, 3.871, 15847.419, 
  "", 559.812, 7.11, 0.3, 42.5, 83.241, 4.7, 73., 0.756}, 
 {"AZE", "Asia", "Azerbaijan", "2020-08-15", 34107., 89., 89.429, 506., 2., 
  2.571, 3363.883, 8.778, 8.82, 49.905, 0.197, 0.254, 0.7, "", "", "", "", 
  "", "", "", "", "", "", "", "", "", "", "", "", "", "", "", "", "", "", "", 
  "", "", "", 85.19, 1.0139175*^7, 119.309, 32.4, 6.018, 3.871, 15847.419, 
  "", 559.812, 7.11, 0.3, 42.5, 83.241, 4.7, 73., 0.756}, 
 {"AZE", "Asia", "Azerbaijan", "2020-08-16", 34219., 112., 93., 506., 0., 
  2.286, 3374.929, 11.046, 9.172, 49.905, 0., 0.225, 0.79, "", "", "", "", 
  "", "", "", "", "", "", "", "", "", "", "", "", "", "", "", "", "", "", "", 
  "", "", "", 85.19, 1.0139175*^7, 119.309, 32.4, 6.018, 3.871, 15847.419, 
  "", 559.812, 7.11, 0.3, 42.5, 83.241, 4.7, 73., 0.756}, 
 {"AZE", "Asia", "Azerbaijan", "2020-08-17", 34343., 124., 99.429, 508., 2., 
  2.286, 3387.159, 12.23, 9.806, 50.103, 0.197, 0.225, 0.88, "", "", "", "", 
  "", "", "", "", "", "", "", "", "", "", "", "", "", "", "", "", "", "", "", 
  "", "", "", 85.19, 1.0139175*^7, 119.309, 32.4, 6.018, 3.871, 15847.419, 
  "", 559.812, 7.11, 0.3, 42.5, 83.241, 4.7, 73., 0.756}, 
 {"AZE", "Asia", "Azerbaijan", "2020-08-18", 34474., 131., 106.143, 509., 1., 
  2., 3400.079, 12.92, 10.469, 50.201, 0.099, 0.197, 0.94, "", "", "", "", 
  "", "", "", "", "", "", "", "", "", "", "", "", "", "", "", "", "", "", "", 
  "", "", "", 85.19, 1.0139175*^7, 119.309, 32.4, 6.018, 3.871, 15847.419, 
  "", 559.812, 7.11, 0.3, 42.5, 83.241, 4.7, 73., 0.756}, 
 {"AZE", "Asia", "Azerbaijan", "2020-08-19", 34620., 146., 113.714, 510., 1., 
  1.857, 3414.479, 14.4, 11.215, 50.3, 0.099, 0.183, 0.99, "", "", "", "", 
  "", "", "", "", "", "", "", "", "", "", "", "", "", "", "", "", "", "", "", 
  "", "", "", 85.19, 1.0139175*^7, 119.309, 32.4, 6.018, 3.871, 15847.419, 
  "", 559.812, 7.11, 0.3, 42.5, 83.241, 4.7, 73., 0.756}, 
 {"AZE", "Asia", "Azerbaijan", "2020-08-20", 34759., 139., 120.571, 510., 0., 
  1.429, 3428.188, 13.709, 11.892, 50.3, 0., 0.141, 1.03, "", "", "", "", "", 
  "", "", "", "", "", "", "", "", "", "", "", "", "", "", "", "", "", "", "", 
  "", "", 85.19, 1.0139175*^7, 119.309, 32.4, 6.018, 3.871, 15847.419, "", 
  559.812, 7.11, 0.3, 42.5, 83.241, 4.7, 73., 0.756}, 
 {"AZE", "Asia", "Azerbaijan", "2020-08-21", 34921., 162., 129., 512., 2., 
  1.143, 3444.166, 15.978, 12.723, 50.497, 0.197, 0.113, 1.07, "", "", "", 
  "", "", "", "", "", "", "", "", "", "", "", "", "", "", "", "", "", "", "", 
  "", "", "", "", 85.19, 1.0139175*^7, 119.309, 32.4, 6.018, 3.871, 
  15847.419, "", 559.812, 7.11, 0.3, 42.5, 83.241, 4.7, 73., 0.756}, 
 {"AZE", "Asia", "Azerbaijan", "2020-08-22", 35105., 184., 142.571, 515., 3., 
  1.286, 3462.313, 18.147, 14.061, 50.793, 0.296, 0.127, 1.09, "", "", "", 
  "", "", "", "", "", "", "", "", "", "", "", "", "", "", "", "", "", "", "", 
  "", "", "", "", 85.19, 1.0139175*^7, 119.309, 32.4, 6.018, 3.871, 
  15847.419, "", 559.812, 7.11, 0.3, 42.5, 83.241, 4.7, 73., 0.756}, 
 {"AZE", "Asia", "Azerbaijan", "2020-08-23", 35274., 169., 150.714, 518., 3., 
  1.714, 3478.981, 16.668, 14.865, 51.089, 0.296, 0.169, 1.09, "", "", "", 
  "", "", "", "", "", "", "", "", "", "", "", "", "", "", "", "", "", "", "", 
  "", "", "", "", 85.19, 1.0139175*^7, 119.309, 32.4, 6.018, 3.871, 
  15847.419, "", 559.812, 7.11, 0.3, 42.5, 83.241, 4.7, 73., 0.756}, 
 {"AZE", "Asia", "Azerbaijan", "2020-08-24", 35426., 152., 154.714, 519., 1., 
  1.571, 3493.973, 14.991, 15.259, 51.188, 0.099, 0.155, 1.06, "", "", "", 
  "", "", "", "", "", "", "", "", "", "", "", "", "", "", "", "", "", "", "", 
  "", "", "", "", 85.19, 1.0139175*^7, 119.309, 32.4, 6.018, 3.871, 
  15847.419, "", 559.812, 7.11, 0.3, 42.5, 83.241, 4.7, 73., 0.756}, 
 {"AZE", "Asia", "Azerbaijan", "2020-08-25", 35559., 133., 155., 521., 2., 
  1.714, 3507.09, 13.117, 15.287, 51.385, 0.197, 0.169, 1.02, "", "", "", "", 
  "", "", "", "", "", "", "", "", "", "", "", "", "", "", "", "", "", "", "", 
  "", "", "", 85.19, 1.0139175*^7, 119.309, 32.4, 6.018, 3.871, 15847.419, 
  "", 559.812, 7.11, 0.3, 42.5, 83.241, 4.7, 73., 0.756}, 
 {"AZE", "Asia", "Azerbaijan", "2020-08-26", 35707., 148., 155.286, 522., 1., 
  1.714, 3521.687, 14.597, 15.315, 51.483, 0.099, 0.169, 1., "", "", "", "", 
  "", "", "", "", "", "", "", "", "", "", "", "", "", "", "", "", "", "", "", 
  "", "", "", 85.19, 1.0139175*^7, 119.309, 32.4, 6.018, 3.871, 15847.419, 
  "", 559.812, 7.11, 0.3, 42.5, 83.241, 4.7, 73., 0.756}, 
 {"AZE", "Asia", "Azerbaijan", "2020-08-27", 35844., 137., 155., 524., 2., 
  2., 3535.199, 13.512, 15.287, 51.681, 0.197, 0.197, 0.99, "", "", "", "", 
  "", "", "", "", "", "", "", "", "", "", "", "", "", "", "", "", "", "", "", 
  "", "", "", 85.19, 1.0139175*^7, 119.309, 32.4, 6.018, 3.871, 15847.419, 
  "", 559.812, 7.11, 0.3, 42.5, 83.241, 4.7, 73., 0.756}, 
 {"AZE", "Asia", "Azerbaijan", "2020-08-28", 35986., 142., 152.143, 527., 3., 
  2.143, 3549.204, 14.005, 15.005, 51.977, 0.296, 0.211, 1., "", "", "", "", 
  "", "", "", "", "", "", "", "", "", "", "", "", "", "", "", "", "", "", "", 
  "", "", "", 85.19, 1.0139175*^7, 119.309, 32.4, 6.018, 3.871, 15847.419, 
  "", 559.812, 7.11, 0.3, 42.5, 83.241, 4.7, 73., 0.756}, 
 {"AZE", "Asia", "Azerbaijan", "2020-08-29", 36174., 188., 152.714, 529., 2., 
  2., 3567.746, 18.542, 15.062, 52.174, 0.197, 0.197, 1.01, "", "", "", "", 
  "", "", "", "", "", "", "", "", "", "", "", "", "", "", "", "", "", "", "", 
  "", "", "", 85.19, 1.0139175*^7, 119.309, 32.4, 6.018, 3.871, 15847.419, 
  "", 559.812, 7.11, 0.3, 42.5, 83.241, 4.7, 73., 0.756}, 
 {"AZE", "Asia", "Azerbaijan", "2020-08-30", 36309., 135., 147.857, 531., 2., 
  1.857, 3581.061, 13.315, 14.583, 52.371, 0.197, 0.183, 1., "", "", "", "", 
  "", "", "", "", "", "", "", "", "", "", "", "", "", "", "", "", "", "", "", 
  "", "", "", 85.19, 1.0139175*^7, 119.309, 32.4, 6.018, 3.871, 15847.419, 
  "", 559.812, 7.11, 0.3, 42.5, 83.241, 4.7, 73., 0.756}, 
 {"AZE", "Asia", "Azerbaijan", "2020-08-31", 36435., 126., 144.143, 534., 3., 
  2.143, 3593.488, 12.427, 14.216, 52.667, 0.296, 0.211, 1.01, "", "", "", 
  "", "", "", "", "", "", "", "", "", "", "", "", "", "", "", "", "", "", "", 
  "", "", "", "", 85.19, 1.0139175*^7, 119.309, 32.4, 6.018, 3.871, 
  15847.419, "", 559.812, 7.11, 0.3, 42.5, 83.241, 4.7, 73., 0.756}, 
 {"AZE", "Asia", "Azerbaijan", "2020-09-01", 36578., 143., 145.571, 536., 2., 
  2.143, 3607.591, 14.104, 14.357, 52.864, 0.197, 0.211, 1., "", "", "", "", 
  "", "", "", "", "", "", "", "", "", "", "", "", "", "", "", "", "", "", "", 
  "", "", "", 85.19, 1.0139175*^7, 119.309, 32.4, 6.018, 3.871, 15847.419, 
  "", 559.812, 7.11, 0.3, 42.5, 83.241, 4.7, 73., 0.756}, 
 {"AZE", "Asia", "Azerbaijan", "2020-09-02", 36732., 154., 146.429, 538., 2., 
  2.286, 3622.78, 15.189, 14.442, 53.062, 0.197, 0.225, 0.99, "", "", "", "", 
  "", "", "", "", "", "", "", "", "", "", "", "", "", "", "", "", "", "", "", 
  "", "", "", 85.19, 1.0139175*^7, 119.309, 32.4, 6.018, 3.871, 15847.419, 
  "", 559.812, 7.11, 0.3, 42.5, 83.241, 4.7, 73., 0.756}, 
 {"AZE", "Asia", "Azerbaijan", "2020-09-03", 36899., 167., 150.714, 541., 3., 
  2.429, 3639.251, 16.471, 14.865, 53.357, 0.296, 0.24, 0.99, "", "", "", "", 
  "", "", "", "", "", "", "", "", "", "", "", "", "", "", "", "", "", "", "", 
  "", "", "", 85.19, 1.0139175*^7, 119.309, 32.4, 6.018, 3.871, 15847.419, 
  "", 559.812, 7.11, 0.3, 42.5, 83.241, 4.7, 73., 0.756}, 
 {"AZE", "Asia", "Azerbaijan", "2020-09-04", 37031., 132., 149.286, 543., 2., 
  2.286, 3652.27, 13.019, 14.724, 53.555, 0.197, 0.225, 0.97, "", "", "", "", 
  "", "", "", "", "", "", "", "", "", "", "", "", "", "", "", "", "", "", "", 
  "", "", "", 85.19, 1.0139175*^7, 119.309, 32.4, 6.018, 3.871, 15847.419, 
  "", 559.812, 7.11, 0.3, 42.5, 83.241, 4.7, 73., 0.756}, 
 {"AZE", "Asia", "Azerbaijan", "2020-09-05", 37192., 161., 145.429, 545., 2., 
  2.286, 3668.149, 15.879, 14.343, 53.752, 0.197, 0.225, 0.96, "", "", "", 
  "", "", "", "", "", "", "", "", "", "", "", "", "", "", "", "", "", "", "", 
  "", "", "", "", 85.19, 1.0139175*^7, 119.309, 32.4, 6.018, 3.871, 
  15847.419, "", 559.812, 7.11, 0.3, 42.5, 83.241, 4.7, 73., 0.756}, 
 {"AZE", "Asia", "Azerbaijan", "2020-09-06", 37329., 137., 145.714, 548., 3., 
  2.429, 3681.66, 13.512, 14.371, 54.048, 0.296, 0.24, 0.96, "", "", "", "", 
  "", "", "", "", "", "", "", "", "", "", "", "", "", "", "", "", "", "", "", 
  "", "", "", 82.41, 1.0139175*^7, 119.309, 32.4, 6.018, 3.871, 15847.419, 
  "", 559.812, 7.11, 0.3, 42.5, 83.241, 4.7, 73., 0.756}, 
 {"AZE", "Asia", "Azerbaijan", "2020-09-07", 37418., 89., 140.429, 551., 3., 
  2.429, 3690.438, 8.778, 13.85, 54.344, 0.296, 0.24, 0.97, "", "", "", "", 
  "", "", "", "", "", "", "", "", "", "", "", "", "", "", "", "", "", "", "", 
  "", "", "", 82.41, 1.0139175*^7, 119.309, 32.4, 6.018, 3.871, 15847.419, 
  "", 559.812, 7.11, 0.3, 42.5, 83.241, 4.7, 73., 0.756}, 
 {"AZE", "Asia", "Azerbaijan", "2020-09-08", 37557., 139., 139.857, 552., 1., 
  2.286, 3704.148, 13.709, 13.794, 54.442, 0.099, 0.225, 0.99, "", "", "", 
  "", "", "", "", "", "", "", "", "", "", "", "", "", "", "", "", "", "", "", 
  "", "", "", "", 82.41, 1.0139175*^7, 119.309, 32.4, 6.018, 3.871, 
  15847.419, "", 559.812, 7.11, 0.3, 42.5, 83.241, 4.7, 73., 0.756}, 
 {"AZE", "Asia", "Azerbaijan", "2020-09-09", 37732., 175., 142.857, 555., 3., 
  2.429, 3721.407, 17.26, 14.09, 54.738, 0.296, 0.24, 1., "", "", "", "", "", 
  "", "", "", "", "", "", "", "", "", "", "", "", "", "", "", "", "", "", "", 
  "", "", 82.41, 1.0139175*^7, 119.309, 32.4, 6.018, 3.871, 15847.419, "", 
  559.812, 7.11, 0.3, 42.5, 83.241, 4.7, 73., 0.756}, 
 {"AZE", "Asia", "Azerbaijan", "2020-09-10", 37874., 142., 139.286, 556., 1., 
  2.143, 3735.412, 14.005, 13.737, 54.837, 0.099, 0.211, 0.98, "", "", "", 
  "", "", "", "", "", "", "", "", "", "", "", "", "", "", "", "", "", "", "", 
  "", "", "", "", 82.41, 1.0139175*^7, 119.309, 32.4, 6.018, 3.871, 
  15847.419, "", 559.812, 7.11, 0.3, 42.5, 83.241, 4.7, 73., 0.756}, 
 {"AZE", "Asia", "Azerbaijan", "2020-09-11", 38037., 163., 143.714, 557., 1., 
  2., 3751.489, 16.076, 14.174, 54.935, 0.099, 0.197, 0.98, "", "", "", "", 
  "", "", "", "", "", "", "", "", "", "", "", "", "", "", "", "", "", "", "", 
  "", "", "", 82.41, 1.0139175*^7, 119.309, 32.4, 6.018, 3.871, 15847.419, 
  "", 559.812, 7.11, 0.3, 42.5, 83.241, 4.7, 73., 0.756}, 
 {"AZE", "Asia", "Azerbaijan", "2020-09-12", 38172., 135., 140., 559., 2., 
  2., 3764.803, 13.315, 13.808, 55.133, 0.197, 0.197, 0.95, "", "", "", "", 
  "", "", "", "", "", "", "", "", "", "", "", "", "", "", "", "", "", "", "", 
  "", "", "", 82.41, 1.0139175*^7, 119.309, 32.4, 6.018, 3.871, 15847.419, 
  "", 559.812, 7.11, 0.3, 42.5, 83.241, 4.7, 73., 0.756}, 
 {"AZE", "Asia", "Azerbaijan", "2020-09-13", 38327., 155., 142.571, 562., 3., 
  2., 3780.091, 15.287, 14.061, 55.429, 0.296, 0.197, 0.94, "", "", "", "", 
  "", "", "", "", "", "", "", "", "", "", "", "", "", "", "", "", "", "", "", 
  "", "", "", 82.41, 1.0139175*^7, 119.309, 32.4, 6.018, 3.871, 15847.419, 
  "", 559.812, 7.11, 0.3, 42.5, 83.241, 4.7, 73., 0.756}, 
 {"AZE", "Asia", "Azerbaijan", "2020-09-14", 38403., 76., 140.714, 564., 2., 
  1.857, 3787.586, 7.496, 13.878, 55.626, 0.197, 0.183, 0.92, "", "", "", "", 
  "", "", "", "", "", "", "", "", "", "", "", "", "", "", "", "", "", "", "", 
  "", "", "", 82.41, 1.0139175*^7, 119.309, 32.4, 6.018, 3.871, 15847.419, 
  "", 559.812, 7.11, 0.3, 42.5, 83.241, 4.7, 73., 0.756}, 
 {"AZE", "Asia", "Azerbaijan", "2020-09-15", 38517., 114., 137.143, 566., 2., 
  2., 3798.83, 11.244, 13.526, 55.823, 0.197, 0.197, 0.92, "", "", "", "", 
  "", "", "", "", "", "", "", "", "", "", "", "", "", "", "", "", "", "", "", 
  "", "", "", 78.7, 1.0139175*^7, 119.309, 32.4, 6.018, 3.871, 15847.419, "", 
  559.812, 7.11, 0.3, 42.5, 83.241, 4.7, 73., 0.756}, 
 {"AZE", "Asia", "Azerbaijan", "2020-09-16", 38658., 141., 132.286, 569., 3., 
  2., 3812.736, 13.906, 13.047, 56.119, 0.296, 0.197, 0.91, "", "", "", "", 
  "", "", "", "", "", "", "", "", "", "", "", "", "", "", "", "", "", "", "", 
  "", "", "", 78.7, 1.0139175*^7, 119.309, 32.4, 6.018, 3.871, 15847.419, "", 
  559.812, 7.11, 0.3, 42.5, 83.241, 4.7, 73., 0.756}, 
 {"AZE", "Asia", "Azerbaijan", "2020-09-17", 38777., 119., 129., 571., 2., 
  2.143, 3824.473, 11.737, 12.723, 56.316, 0.197, 0.211, 0.9, "", "", "", "", 
  "", "", "", "", "", "", "", "", "", "", "", "", "", "", "", "", "", "", "", 
  "", "", "", 78.7, 1.0139175*^7, 119.309, 32.4, 6.018, 3.871, 15847.419, "", 
  559.812, 7.11, 0.3, 42.5, 83.241, 4.7, 73., 0.756}, 
 {"AZE", "Asia", "Azerbaijan", "2020-09-18", 38894., 117., 122.429, 572., 1., 
  2.143, 3836.012, 11.539, 12.075, 56.415, 0.099, 0.211, 0.92, "", "", "", 
  "", "", "", "", "", "", "", "", "", "", "", "", "", "", "", "", "", "", "", 
  "", "", "", "", 70.37, 1.0139175*^7, 119.309, 32.4, 6.018, 3.871, 
  15847.419, "", 559.812, 7.11, 0.3, 42.5, 83.241, 4.7, 73., 0.756}, 
 {"AZE", "Asia", "Azerbaijan", "2020-09-19", 39042., 148., 124.286, 574., 2., 
  2.143, 3850.609, 14.597, 12.258, 56.612, 0.197, 0.211, 0.96, "", "", "", 
  "", "", "", "", "", "", "", "", "", "", "", "", "", "", "", "", "", "", "", 
  "", "", "", "", 70.37, 1.0139175*^7, 119.309, 32.4, 6.018, 3.871, 
  15847.419, "", 559.812, 7.11, 0.3, 42.5, 83.241, 4.7, 73., 0.756}, 
 {"AZE", "Asia", "Azerbaijan", "2020-09-20", 39188., 146., 123., 575., 1., 
  1.857, 3865.009, 14.4, 12.131, 56.711, 0.099, 0.183, 0.97, "", "", "", "", 
  "", "", "", "", "", "", "", "", "", "", "", "", "", "", "", "", "", "", "", 
  "", "", "", 70.37, 1.0139175*^7, 119.309, 32.4, 6.018, 3.871, 15847.419, 
  "", 559.812, 7.11, 0.3, 42.5, 83.241, 4.7, 73., 0.756}, 
 {"AZE", "Asia", "Azerbaijan", "2020-09-21", 39280., 92., 125.286, 576., 1., 
  1.714, 3874.082, 9.074, 12.357, 56.809, 0.099, 0.169, 0.97, "", "", "", "", 
  "", "", "", "", "", "", "", "", "", "", "", "", "", "", "", "", "", "", "", 
  "", "", "", 70.37, 1.0139175*^7, 119.309, 32.4, 6.018, 3.871, 15847.419, 
  "", 559.812, 7.11, 0.3, 42.5, 83.241, 4.7, 73., 0.756}, 
 {"AZE", "Asia", "Azerbaijan", "2020-09-22", 39378., 98., 123., 578., 2., 
  1.714, 3883.748, 9.665, 12.131, 57.007, 0.197, 0.169, 0.96, "", "", "", "", 
  "", "", "", "", "", "", "", "", "", "", "", "", "", "", "", "", "", "", "", 
  "", "", "", 70.37, 1.0139175*^7, 119.309, 32.4, 6.018, 3.871, 15847.419, 
  "", 559.812, 7.11, 0.3, 42.5, 83.241, 4.7, 73., 0.756}, 
 {"AZE", "Asia", "Azerbaijan", "2020-09-23", 39524., 146., 123.714, 580., 2., 
  1.571, 3898.148, 14.4, 12.202, 57.204, 0.197, 0.155, 0.95, "", "", "", "", 
  "", "", "", "", "", "", "", "", "", "", "", "", "", "", "", "", "", "", "", 
  "", "", "", 70.37, 1.0139175*^7, 119.309, 32.4, 6.018, 3.871, 15847.419, 
  "", 559.812, 7.11, 0.3, 42.5, 83.241, 4.7, 73., 0.756}, 
 {"AZE", "Asia", "Azerbaijan", "2020-09-24", 39686., 162., 129.857, 581., 1., 
  1.429, 3914.125, 15.978, 12.807, 57.302, 0.099, 0.141, 0.93, "", "", "", 
  "", "", "", "", "", "", "", "", "", "", "", "", "", "", "", "", "", "", "", 
  "", "", "", "", 70.37, 1.0139175*^7, 119.309, 32.4, 6.018, 3.871, 
  15847.419, "", 559.812, 7.11, 0.3, 42.5, 83.241, 4.7, 73., 0.756}, 
 {"AZE", "Asia", "Azerbaijan", "2020-09-25", 39787., 101., 127.571, 583., 2., 
  1.571, 3924.087, 9.961, 12.582, 57.5, 0.197, 0.155, 0.88, "", "", "", "", 
  "", "", "", "", "", "", "", "", "", "", "", "", "", "", "", "", "", "", "", 
  "", "", "", 70.37, 1.0139175*^7, 119.309, 32.4, 6.018, 3.871, 15847.419, 
  "", 559.812, 7.11, 0.3, 42.5, 83.241, 4.7, 73., 0.756}, 
 {"AZE", "Asia", "Azerbaijan", "2020-09-26", 39895., 108., 121.857, 585., 2., 
  1.571, 3934.738, 10.652, 12.018, 57.697, 0.197, 0.155, 0.86, "", "", "", 
  "", "", "", "", "", "", "", "", "", "", "", "", "", "", "", "", "", "", "", 
  "", "", "", "", 70.37, 1.0139175*^7, 119.309, 32.4, 6.018, 3.871, 
  15847.419, "", 559.812, 7.11, 0.3, 42.5, 83.241, 4.7, 73., 0.756}, 
 {"AZE", "Asia", "Azerbaijan", "2020-09-27", 40023., 128., 119.286, 586., 1., 
  1.571, 3947.363, 12.624, 11.765, 57.796, 0.099, 0.155, 0.85, "", "", "", 
  "", "", "", "", "", "", "", "", "", "", "", "", "", "", "", "", "", "", "", 
  "", "", "", "", 70.37, 1.0139175*^7, 119.309, 32.4, 6.018, 3.871, 
  15847.419, "", 559.812, 7.11, 0.3, 42.5, 83.241, 4.7, 73., 0.756}, 
 {"AZE", "Asia", "Azerbaijan", "2020-09-28", 40061., 38., 111.571, 588., 2., 
  1.714, 3951.11, 3.748, 11.004, 57.993, 0.197, 0.169, 0.83, "", "", "", "", 
  "", "", "", "", "", "", "", "", "", "", "", "", "", "", "", "", "", "", "", 
  "", "", "", 70.37, 1.0139175*^7, 119.309, 32.4, 6.018, 3.871, 15847.419, 
  "", 559.812, 7.11, 0.3, 42.5, 83.241, 4.7, 73., 0.756}, 
 {"AZE", "Asia", "Azerbaijan", "2020-09-29", 40119., 58., 105.857, 590., 2., 
  1.714, 3956.831, 5.72, 10.44, 58.19, 0.197, 0.169, 0.83, "", "", "", "", 
  "", "", "", "", "", "", "", "", "", "", "", "", "", "", "", "", "", "", "", 
  "", "", "", 68.98, 1.0139175*^7, 119.309, 32.4, 6.018, 3.871, 15847.419, 
  "", 559.812, 7.11, 0.3, 42.5, 83.241, 4.7, 73., 0.756}, 
 {"AZE", "Asia", "Azerbaijan", "2020-09-30", 40229., 110., 100.714, 591., 1., 
  1.571, 3967.68, 10.849, 9.933, 58.289, 0.099, 0.155, 0.87, "", "", "", "", 
  "", "", "", "", "", "", "", "", "", "", "", "", "", "", "", "", "", "", "", 
  "", "", "", 68.98, 1.0139175*^7, 119.309, 32.4, 6.018, 3.871, 15847.419, 
  "", 559.812, 7.11, 0.3, 42.5, 83.241, 4.7, 73., 0.756}, 
 {"AZE", "Asia", "Azerbaijan", "2020-10-01", 40309., 80., 89., 593., 2., 
  1.714, 3975.57, 7.89, 8.778, 58.486, 0.197, 0.169, 0.92, "", "", "", "", 
  "", "", "", "", "", "", "", "", "", "", "", "", "", "", "", "", "", "", "", 
  "", "", "", 68.98, 1.0139175*^7, 119.309, 32.4, 6.018, 3.871, 15847.419, 
  "", 559.812, 7.11, 0.3, 42.5, 83.241, 4.7, 73., 0.756}, 
 {"AZE", "Asia", "Azerbaijan", "2020-10-02", 40453., 144., 95.143, 594., 1., 
  1.571, 3989.772, 14.202, 9.384, 58.585, 0.099, 0.155, 1.02, "", "", "", "", 
  "", "", "", "", "", "", "", "", "", "", "", "", "", "", "", "", "", "", "", 
  "", "", "", 68.98, 1.0139175*^7, 119.309, 32.4, 6.018, 3.871, 15847.419, 
  "", 559.812, 7.11, 0.3, 42.5, 83.241, 4.7, 73., 0.756}, 
 {"AZE", "Asia", "Azerbaijan", "2020-10-03", 40561., 108., 95.143, 595., 1., 
  1.429, 4000.424, 10.652, 9.384, 58.683, 0.099, 0.141, 1.09, "", "", "", "", 
  "", "", "", "", "", "", "", "", "", "", "", "", "", "", "", "", "", "", "", 
  "", "", "", 68.98, 1.0139175*^7, 119.309, 32.4, 6.018, 3.871, 15847.419, 
  "", 559.812, 7.11, 0.3, 42.5, 83.241, 4.7, 73., 0.756}, 
 {"AZE", "Asia", "Azerbaijan", "2020-10-04", 40691., 130., 95.429, 596., 1., 
  1.429, 4013.246, 12.822, 9.412, 58.782, 0.099, 0.141, 1.17, "", "", "", "", 
  "", "", "", "", "", "", "", "", "", "", "", "", "", "", "", "", "", "", "", 
  "", "", "", 68.98, 1.0139175*^7, 119.309, 32.4, 6.018, 3.871, 15847.419, 
  "", 559.812, 7.11, 0.3, 42.5, 83.241, 4.7, 73., 0.756}, 
 {"AZE", "Asia", "Azerbaijan", "2020-10-05", 40788., 97., 103.857, 598., 2., 
  1.429, 4022.813, 9.567, 10.243, 58.979, 0.197, 0.141, 1.26, "", "", "", "", 
  "", "", "", "", "", "", "", "", "", "", "", "", "", "", "", "", "", "", "", 
  "", "", "", 68.98, 1.0139175*^7, 119.309, 32.4, 6.018, 3.871, 15847.419, 
  "", 559.812, 7.11, 0.3, 42.5, 83.241, 4.7, 73., 0.756}, 
 {"AZE", "Asia", "Azerbaijan", "2020-10-06", 40931., 143., 116., 600., 2., 
  1.429, 4036.916, 14.104, 11.441, 59.176, 0.197, 0.141, 1.32, "", "", "", 
  "", "", "", "", "", "", "", "", "", "", "", "", "", "", "", "", "", "", "", 
  "", "", "", "", 68.98, 1.0139175*^7, 119.309, 32.4, 6.018, 3.871, 
  15847.419, "", 559.812, 7.11, 0.3, 42.5, 83.241, 4.7, 73., 0.756}, 
 {"AZE", "Asia", "Azerbaijan", "2020-10-07", 41113., 182., 126.286, 602., 2., 
  1.571, 4054.866, 17.95, 12.455, 59.374, 0.197, 0.155, 1.37, "", "", "", "", 
  "", "", "", "", "", "", "", "", "", "", "", "", "", "", "", "", "", "", "", 
  "", "", "", 68.98, 1.0139175*^7, 119.309, 32.4, 6.018, 3.871, 15847.419, 
  "", 559.812, 7.11, 0.3, 42.5, 83.241, 4.7, 73., 0.756}, 
 {"AZE", "Asia", "Azerbaijan", "2020-10-08", 41304., 191., 142.143, 603., 1., 
  1.429, 4073.704, 18.838, 14.019, 59.472, 0.099, 0.141, 1.41, "", "", "", 
  "", "", "", "", "", "", "", "", "", "", "", "", "", "", "", "", "", "", "", 
  "", "", "", "", 66.2, 1.0139175*^7, 119.309, 32.4, 6.018, 3.871, 15847.419, 
  "", 559.812, 7.11, 0.3, 42.5, 83.241, 4.7, 73., 0.756}, 
 {"AZE", "Asia", "Azerbaijan", "2020-10-09", 41519., 215., 152.286, 605., 2., 
  1.571, 4094.909, 21.205, 15.02, 59.67, 0.197, 0.155, 1.45, "", "", "", "", 
  "", "", "", "", "", "", "", "", "", "", "", "", "", "", "", "", "", "", "", 
  "", "", "", 66.2, 1.0139175*^7, 119.309, 32.4, 6.018, 3.871, 15847.419, "", 
  559.812, 7.11, 0.3, 42.5, 83.241, 4.7, 73., 0.756}, 
 {"AZE", "Asia", "Azerbaijan", "2020-10-10", 41752., 233., 170.143, 608., 3., 
  1.857, 4117.889, 22.98, 16.781, 59.965, 0.296, 0.183, 1.49, "", "", "", "", 
  "", "", "", "", "", "", "", "", "", "", "", "", "", "", "", "", "", "", "", 
  "", "", "", 66.2, 1.0139175*^7, 119.309, 32.4, 6.018, 3.871, 15847.419, "", 
  559.812, 7.11, 0.3, 42.5, 83.241, 4.7, 73., 0.756}, 
 {"AZE", "Asia", "Azerbaijan", "2020-10-11", 41982., 230., 184.429, 609., 1., 
  1.857, 4140.574, 22.684, 18.19, 60.064, 0.099, 0.183, 1.52, "", "", "", "", 
  "", "", "", "", "", "", "", "", "", "", "", "", "", "", "", "", "", "", "", 
  "", "", "", 66.2, 1.0139175*^7, 119.309, 32.4, 6.018, 3.871, 15847.419, "", 
  559.812, 7.11, 0.3, 42.5, 83.241, 4.7, 73., 0.756}, 
 {"AZE", "Asia", "Azerbaijan", "2020-10-12", 42104., 122., 188., 609., 0., 
  1.571, 4152.606, 12.033, 18.542, 60.064, 0., 0.155, 1.58, "", "", "", "", 
  "", "", "", "", "", "", "", "", "", "", "", "", "", "", "", "", "", "", "", 
  "", "", "", 66.2, 1.0139175*^7, 119.309, 32.4, 6.018, 3.871, 15847.419, "", 
  559.812, 7.11, 0.3, 42.5, 83.241, 4.7, 73., 0.756}, 
 {"AZE", "Asia", "Azerbaijan", "2020-10-13", 42381., 277., 207.143, 612., 3., 
  1.714, 4179.926, 27.32, 20.43, 60.36, 0.296, 0.169, 1.7, "", "", "", "", 
  "", "", "", "", "", "", "", "", "", "", "", "", "", "", "", "", "", "", "", 
  "", "", "", 66.2, 1.0139175*^7, 119.309, 32.4, 6.018, 3.871, 15847.419, "", 
  559.812, 7.11, 0.3, 42.5, 83.241, 4.7, 73., 0.756}, 
 {"AZE", "Asia", "Azerbaijan", "2020-10-14", 42750., 369., 233.857, 616., 4., 
  2., 4216.319, 36.393, 23.065, 60.754, 0.395, 0.197, 1.79, "", "", "", "", 
  "", "", "", "", "", "", "", "", "", "", "", "", "", "", "", "", "", "", "", 
  "", "", "", 66.2, 1.0139175*^7, 119.309, 32.4, 6.018, 3.871, 15847.419, "", 
  559.812, 7.11, 0.3, 42.5, 83.241, 4.7, 73., 0.756}, 
 {"AZE", "Asia", "Azerbaijan", "2020-10-15", 43280., 530., 282.286, 619., 3., 
  2.286, 4268.592, 52.272, 27.841, 61.05, 0.296, 0.225, 1.86, "", "", "", "", 
  "", "", "", "", "", "", "", "", "", "", "", "", "", "", "", "", "", "", "", 
  "", "", "", 66.2, 1.0139175*^7, 119.309, 32.4, 6.018, 3.871, 15847.419, "", 
  559.812, 7.11, 0.3, 42.5, 83.241, 4.7, 73., 0.756}, 
 {"AZE", "Asia", "Azerbaijan", "2020-10-16", 43789., 509., 324.286, 621., 2., 
  2.286, 4318.793, 50.201, 31.983, 61.248, 0.197, 0.225, 1.84, "", "", "", 
  "", "", "", "", "", "", "", "", "", "", "", "", "", "", "", "", "", "", "", 
  "", "", "", "", 66.2, 1.0139175*^7, 119.309, 32.4, 6.018, 3.871, 15847.419, 
  "", 559.812, 7.11, 0.3, 42.5, 83.241, 4.7, 73., 0.756}, 
 {"AZE", "Asia", "Azerbaijan", "2020-10-17", 44317., 528., 366.429, 623., 2., 
  2.143, 4370.868, 52.075, 36.14, 61.445, 0.197, 0.211, 1.8, "", "", "", "", 
  "", "", "", "", "", "", "", "", "", "", "", "", "", "", "", "", "", "", "", 
  "", "", "", 66.2, 1.0139175*^7, 119.309, 32.4, 6.018, 3.871, 15847.419, "", 
  559.812, 7.11, 0.3, 42.5, 83.241, 4.7, 73., 0.756}, 
 {"AZE", "Asia", "Azerbaijan", "2020-10-18", 44964., 647., 426., 626., 3., 
  2.429, 4434.68, 63.812, 42.015, 61.741, 0.296, 0.24, 1.75, "", "", "", "", 
  "", "", "", "", "", "", "", "", "", "", "", "", "", "", "", "", "", "", "", 
  "", "", "", 66.2, 1.0139175*^7, 119.309, 32.4, 6.018, 3.871, 15847.419, "", 
  559.812, 7.11, 0.3, 42.5, 83.241, 4.7, 73., 0.756}, 
 {"AZE", "Asia", "Azerbaijan", "2020-10-19", 45295., 331., 455.857, 630., 4., 
  3., 4467.326, 32.646, 44.96, 62.135, 0.395, 0.296, 1.69, "", "", "", "", 
  "", "", "", "", "", "", "", "", "", "", "", "", "", "", "", "", "", "", "", 
  "", "", "", 69.91, 1.0139175*^7, 119.309, 32.4, 6.018, 3.871, 15847.419, 
  "", 559.812, 7.11, 0.3, 42.5, 83.241, 4.7, 73., 0.756}, 
 {"AZE", "Asia", "Azerbaijan", "2020-10-20", 45879., 584., 499.714, 635., 5., 
  3.286, 4524.924, 57.598, 49.285, 62.628, 0.493, 0.324, 1.66, "", "", "", 
  "", "", "", "", "", "", "", "", "", "", "", "", "", "", "", "", "", "", "", 
  "", "", "", "", 69.91, 1.0139175*^7, 119.309, 32.4, 6.018, 3.871, 
  15847.419, "", 559.812, 7.11, 0.3, 42.5, 83.241, 4.7, 73., 0.756}, 
 {"AZE", "Asia", "Azerbaijan", "2020-10-21", 46593., 714., 549., 642., 7., 
  3.714, 4595.344, 70.42, 54.146, 63.319, 0.69, 0.366, 1.62, "", "", "", "", 
  "", "", "", "", "", "", "", "", "", "", "", "", "", "", "", "", "", "", "", 
  "", "", "", 69.91, 1.0139175*^7, 119.309, 32.4, 6.018, 3.871, 15847.419, 
  "", 559.812, 7.11, 0.3, 42.5, 83.241, 4.7, 73., 0.756}, 
 {"AZE", "Asia", "Azerbaijan", "2020-10-22", 47418., 825., 591.143, 648., 6., 
  4.143, 4676.712, 81.368, 58.303, 63.911, 0.592, 0.409, 1.58, "", "", "", 
  "", "", "", "", "", "", "", "", "", "", "", "", "", "", "", "", "", "", "", 
  "", "", "", "", 69.91, 1.0139175*^7, 119.309, 32.4, 6.018, 3.871, 
  15847.419, "", 559.812, 7.11, 0.3, 42.5, 83.241, 4.7, 73., 0.756}, 
 {"AZE", "Asia", "Azerbaijan", "2020-10-23", 48221., 803., 633.143, 656., 8., 
  5., 4755.91, 79.198, 62.445, 64.7, 0.789, 0.493, 1.54, "", "", "", "", "", 
  "", "", "", "", "", "", "", "", "", "", "", "", "", "", "", "", "", "", "", 
  "", "", 64.35, 1.0139175*^7, 119.309, 32.4, 6.018, 3.871, 15847.419, "", 
  559.812, 7.11, 0.3, 42.5, 83.241, 4.7, 73., 0.756}, 
 {"AZE", "Asia", "Azerbaijan", "2020-10-24", 49013., 792., 670.857, 664., 8., 
  5.857, 4834.022, 78.113, 66.165, 65.489, 0.789, 0.578, 1.49, "", "", "", 
  "", "", "", "", "", "", "", "", "", "", "", "", "", "", "", "", "", "", "", 
  "", "", "", "", 64.35, 1.0139175*^7, 119.309, 32.4, 6.018, 3.871, 
  15847.419, "", 559.812, 7.11, 0.3, 42.5, 83.241, 4.7, 73., 0.756}, 
 {"AZE", "Asia", "Azerbaijan", "2020-10-25", 49959., 946., 713.571, 671., 7., 
  6.429, 4927.324, 93.301, 70.378, 66.179, 0.69, 0.634, 1.45, "", "", "", "", 
  "", "", "", "", "", "", "", "", "", "", "", "", "", "", "", "", "", "", "", 
  "", "", "", 64.35, 1.0139175*^7, 119.309, 32.4, 6.018, 3.871, 15847.419, 
  "", 559.812, 7.11, 0.3, 42.5, 83.241, 4.7, 73., 0.756}, 
 {"AZE", "Asia", "Azerbaijan", "2020-10-26", 50486., 527., 741.571, 679., 8., 
  7., 4979.301, 51.977, 73.139, 66.968, 0.789, 0.69, 1.41, "", "", "", "", 
  "", "", "", "", "", "", "", "", "", "", "", "", "", "", "", "", "", "", "", 
  "", "", "", 64.35, 1.0139175*^7, 119.309, 32.4, 6.018, 3.871, 15847.419, 
  "", 559.812, 7.11, 0.3, 42.5, 83.241, 4.7, 73., 0.756}, 
 {"AZE", "Asia", "Azerbaijan", "2020-10-27", 51149., 663., 752.857, 688., 9., 
  7.571, 5044.691, 65.39, 74.252, 67.856, 0.888, 0.747, 1.37, "", "", "", "", 
  "", "", "", "", "", "", "", "", "", "", "", "", "", "", "", "", "", "", "", 
  "", "", "", 64.35, 1.0139175*^7, 119.309, 32.4, 6.018, 3.871, 15847.419, 
  "", 559.812, 7.11, 0.3, 42.5, 83.241, 4.7, 73., 0.756}, 
 {"AZE", "Asia", "Azerbaijan", "2020-10-28", 52137., 988., 792., 699., 11., 
  8.143, 5142.134, 97.444, 78.113, 68.941, 1.085, 0.803, 1.36, "", "", "", 
  "", "", "", "", "", "", "", "", "", "", "", "", "", "", "", "", "", "", "", 
  "", "", "", "", 64.35, 1.0139175*^7, 119.309, 32.4, 6.018, 3.871, 
  15847.419, "", 559.812, 7.11, 0.3, 42.5, 83.241, 4.7, 73., 0.756}, 
 {"AZE", "Asia", "Azerbaijan", "2020-10-29", 53152., 1015., 819.143, 708., 
  9., 8.571, 5242.241, 100.107, 80.79, 69.828, 0.888, 0.845, 1.35, "", "", 
  "", "", "", "", "", "", "", "", "", "", "", "", "", "", "", "", "", "", "", 
  "", "", "", "", "", 64.35, 1.0139175*^7, 119.309, 32.4, 6.018, 3.871, 
  15847.419, "", 559.812, 7.11, 0.3, 42.5, 83.241, 4.7, 73., 0.756}, 
 {"AZE", "Asia", "Azerbaijan", "2020-10-30", 54174., 1022., 850.429, 718., 
  10., 8.857, 5343.038, 100.797, 83.876, 70.814, 0.986, 0.874, 1.35, "", "", 
  "", "", "", "", "", "", "", "", "", "", "", "", "", "", "", "", "", "", "", 
  "", "", "", "", "", 64.35, 1.0139175*^7, 119.309, 32.4, 6.018, 3.871, 
  15847.419, "", 559.812, 7.11, 0.3, 42.5, 83.241, 4.7, 73., 0.756}, 
 {"AZE", "Asia", "Azerbaijan", "2020-10-31", 55269., 1095., 893.714, 730., 
  12., 9.429, 5451.035, 107.997, 88.145, 71.998, 1.184, 0.93, 1.34, "", "", 
  "", "", "", "", "", "", "", "", "", "", "", "", "", "", "", "", "", "", "", 
  "", "", "", "", "", 64.35, 1.0139175*^7, 119.309, 32.4, 6.018, 3.871, 
  15847.419, "", 559.812, 7.11, 0.3, 42.5, 83.241, 4.7, 73., 0.756}, 
 {"AZE", "Asia", "Azerbaijan", "2020-11-01", 56444., 1175., 926.429, 740., 
  10., 9.857, 5566.922, 115.887, 91.371, 72.984, 0.986, 0.972, 1.33, "", "", 
  "", "", "", "", "", "", "", "", "", "", "", "", "", "", "", "", "", "", "", 
  "", "", "", "", "", 64.35, 1.0139175*^7, 119.309, 32.4, 6.018, 3.871, 
  15847.419, "", 559.812, 7.11, 0.3, 42.5, 83.241, 4.7, 73., 0.756}, 
 {"AZE", "Asia", "Azerbaijan", "2020-11-02", 57040., 596., 936.286, 753., 
  13., 10.571, 5625.704, 58.782, 92.343, 74.266, 1.282, 1.043, 1.34, "", "", 
  "", "", "", "", "", "", "", "", "", "", "", "", "", "", "", "", "", "", "", 
  "", "", "", "", "", 64.35, 1.0139175*^7, 119.309, 32.4, 6.018, 3.871, 
  15847.419, "", 559.812, 7.11, 0.3, 42.5, 83.241, 4.7, 73., 0.756}, 
 {"AZE", "Asia", "Azerbaijan", "2020-11-03", 58282., 1242., 1019., 768., 15., 
  11.429, 5748.199, 122.495, 100.501, 75.746, 1.479, 1.127, 1.35, "", "", "", 
  "", "", "", "", "", "", "", "", "", "", "", "", "", "", "", "", "", "", "", 
  "", "", "", "", 64.35, 1.0139175*^7, 119.309, 32.4, 6.018, 3.871, 
  15847.419, "", 559.812, 7.11, 0.3, 42.5, 83.241, 4.7, 73., 0.756}, 
 {"AZE", "Asia", "Azerbaijan", "2020-11-04", 59509., 1227., 1053.143, 780., 
  12., 11.571, 5869.215, 121.016, 103.869, 76.929, 1.184, 1.141, 1.33, "", 
  "", "", "", "", "", "", "", "", "", "", "", "", "", "", "", "", "", "", "", 
  "", "", "", "", "", "", 64.35, 1.0139175*^7, 119.309, 32.4, 6.018, 3.871, 
  15847.419, "", 559.812, 7.11, 0.3, 42.5, 83.241, 4.7, 73., 0.756}, 
 {"AZE", "Asia", "Azerbaijan", "2020-11-05", 60873., 1364., 1103., 794., 14., 
  12.286, 6003.743, 134.528, 108.786, 78.31, 1.381, 1.212, 1.31, "", "", "", 
  "", "", "", "", "", "", "", "", "", "", "", "", "", "", "", "", "", "", "", 
  "", "", "", "", 64.35, 1.0139175*^7, 119.309, 32.4, 6.018, 3.871, 
  15847.419, "", 559.812, 7.11, 0.3, 42.5, 83.241, 4.7, 73., 0.756}, 
 {"AZE", "Asia", "Azerbaijan", "2020-11-06", 62338., 1465., 1166.286, 811., 
  17., 13.286, 6148.232, 144.489, 115.028, 79.987, 1.677, 1.31, 1.31, "", "", 
  "", "", "", "", "", "", "", "", "", "", "", "", "", "", "", "", "", "", "", 
  "", "", "", "", "", 64.35, 1.0139175*^7, 119.309, 32.4, 6.018, 3.871, 
  15847.419, "", 559.812, 7.11, 0.3, 42.5, 83.241, 4.7, 73., 0.756}, 
 {"AZE", "Asia", "Azerbaijan", "2020-11-07", 63748., 1410., 1211.286, 824., 
  13., 13.429, 6287.297, 139.065, 119.466, 81.269, 1.282, 1.324, 1.28, "", 
  "", "", "", "", "", "", "", "", "", "", "", "", "", "", "", "", "", "", "", 
  "", "", "", "", "", "", 64.35, 1.0139175*^7, 119.309, 32.4, 6.018, 3.871, 
  15847.419, "", 559.812, 7.11, 0.3, 42.5, 83.241, 4.7, 73., 0.756}, 
 {"AZE", "Asia", "Azerbaijan", "2020-11-08", 65411., 1663., 1281., 840., 16., 
  14.286, 6451.314, 164.017, 126.342, 82.847, 1.578, 1.409, 1.25, "", "", "", 
  "", "", "", "", "", "", "", "", "", "", "", "", "", "", "", "", "", "", "", 
  "", "", "", "", 64.35, 1.0139175*^7, 119.309, 32.4, 6.018, 3.871, 
  15847.419, "", 559.812, 7.11, 0.3, 42.5, 83.241, 4.7, 73., 0.756}, 
 {"AZE", "Asia", "Azerbaijan", "2020-11-09", 66046., 635., 1286.571, 852., 
  12., 14.143, 6513.942, 62.628, 126.891, 84.031, 1.184, 1.395, 1.22, "", "", 
  "", "", "", "", "", "", "", "", "", "", "", "", "", "", "", "", "", "", "", 
  "", "", "", "", "", 64.35, 1.0139175*^7, 119.309, 32.4, 6.018, 3.871, 
  15847.419, "", 559.812, 7.11, 0.3, 42.5, 83.241, 4.7, 73., 0.756}, 
 {"AZE", "Asia", "Azerbaijan", "2020-11-10", 67392., 1346., 1301.429, 867., 
  15., 14.143, 6646.695, 132.752, 128.356, 85.51, 1.479, 1.395, 1.2, "", "", 
  "", "", "", "", "", "", "", "", "", "", "", "", "", "", "", "", "", "", "", 
  "", "", "", "", "", 64.35, 1.0139175*^7, 119.309, 32.4, 6.018, 3.871, 
  15847.419, "", 559.812, 7.11, 0.3, 42.5, 83.241, 4.7, 73., 0.756}, 
 {"AZE", "Asia", "Azerbaijan", "2020-11-11", 68594., 1202., 1297.857, 885., 
  18., 15., 6765.245, 118.55, 128.004, 87.285, 1.775, 1.479, 1.2, "", "", "", 
  "", "", "", "", "", "", "", "", "", "", "", "", "", "", "", "", "", "", "", 
  "", "", "", "", 64.35, 1.0139175*^7, 119.309, 32.4, 6.018, 3.871, 
  15847.419, "", 559.812, 7.11, 0.3, 42.5, 83.241, 4.7, 73., 0.756}, 
 {"AZE", "Asia", "Azerbaijan", "2020-11-12", 70216., 1622., 1334.714, 905., 
  20., 15.857, 6925.218, 159.974, 131.639, 89.258, 1.973, 1.564, 1.23, "", 
  "", "", "", "", "", "", "", "", "", "", "", "", "", "", "", "", "", "", "", 
  "", "", "", "", "", "", 64.35, 1.0139175*^7, 119.309, 32.4, 6.018, 3.871, 
  15847.419, "", 559.812, 7.11, 0.3, 42.5, 83.241, 4.7, 73., 0.756}, 
 {"AZE", "Asia", "Azerbaijan", "2020-11-13", 71580., 1364., 1320.286, 927., 
  22., 16.571, 7059.746, 134.528, 130.216, 91.428, 2.17, 1.634, 1.26, "", "", 
  "", "", "", "", "", "", "", "", "", "", "", "", "", "", "", "", "", "", "", 
  "", "", "", "", "", 64.35, 1.0139175*^7, 119.309, 32.4, 6.018, 3.871, 
  15847.419, "", 559.812, 7.11, 0.3, 42.5, 83.241, 4.7, 73., 0.756}, 
 {"AZE", "Asia", "Azerbaijan", "2020-11-14", 73429., 1849., 1383., 946., 19., 
  17.429, 7242.108, 182.362, 136.402, 93.301, 1.874, 1.719, 1.33, "", "", "", 
  "", "", "", "", "", "", "", "", "", "", "", "", "", "", "", "", "", "", "", 
  "", "", "", "", 64.35, 1.0139175*^7, 119.309, 32.4, 6.018, 3.871, 
  15847.419, "", 559.812, 7.11, 0.3, 42.5, 83.241, 4.7, 73., 0.756}, 
 {"AZE", "Asia", "Azerbaijan", "2020-11-15", 75688., 2259., 1468.143, 967., 
  21., 18.143, 7464.907, 222.799, 144.799, 95.373, 2.071, 1.789, 1.39, "", 
  "", "", "", "", "", "", "", "", "", "", "", "", "", "", "", "", "", "", "", 
  "", "", "", "", "", "", 64.35, 1.0139175*^7, 119.309, 32.4, 6.018, 3.871, 
  15847.419, "", 559.812, 7.11, 0.3, 42.5, 83.241, 4.7, 73., 0.756}, 
 {"AZE", "Asia", "Azerbaijan", "2020-11-16", 77083., 1395., 1576.714, 985., 
  18., 19., 7602.492, 137.585, 155.507, 97.148, 1.775, 1.874, 1.41, "", "", 
  "", "", "", "", "", "", "", "", "", "", "", "", "", "", "", "", "", "", "", 
  "", "", "", "", "", 64.35, 1.0139175*^7, 119.309, 32.4, 6.018, 3.871, 
  15847.419, "", 559.812, 7.11, 0.3, 42.5, 83.241, 4.7, 73., 0.756}, 
 {"AZE", "Asia", "Azerbaijan", "2020-11-17", 79158., 2075., 1680.857, 1005., 
  20., 19.714, 7807.144, 204.652, 165.778, 99.12, 1.973, 1.944, 1.42, "", "", 
  "", "", "", "", "", "", "", "", "", "", "", "", "", "", "", "", "", "", "", 
  "", "", "", "", "", 64.35, 1.0139175*^7, 119.309, 32.4, 6.018, 3.871, 
  15847.419, "", 559.812, 7.11, 0.3, 42.5, 83.241, 4.7, 73., 0.756}, 
 {"AZE", "Asia", "Azerbaijan", "2020-11-18", 81397., 2239., 1829., 1030., 
  25., 20.714, 8027.971, 220.827, 180.389, 101.586, 2.466, 2.043, 1.44, "", 
  "", "", "", "", "", "", "", "", "", "", "", "", "", "", "", "", "", "", "", 
  "", "", "", "", "", "", 64.35, 1.0139175*^7, 119.309, 32.4, 6.018, 3.871, 
  15847.419, "", 559.812, 7.11, 0.3, 42.5, 83.241, 4.7, 73., 0.756}, 
 {"AZE", "Asia", "Azerbaijan", "2020-11-19", 83994., 2597., 1968.286, 1053., 
  23., 21.143, 8284.106, 256.135, 194.127, 103.855, 2.268, 2.085, 1.45, "", 
  "", "", "", "", "", "", "", "", "", "", "", "", "", "", "", "", "", "", "", 
  "", "", "", "", "", "", 64.35, 1.0139175*^7, 119.309, 32.4, 6.018, 3.871, 
  15847.419, "", 559.812, 7.11, 0.3, 42.5, 83.241, 4.7, 73., 0.756}, 
 {"AZE", "Asia", "Azerbaijan", "2020-11-20", 87163., 3169., 2226.143, 1079., 
  26., 21.714, 8596.656, 312.55, 219.559, 106.419, 2.564, 2.142, 1.47, "", 
  "", "", "", "", "", "", "", "", "", "", "", "", "", "", "", "", "", "", "", 
  "", "", "", "", "", "", 64.35, 1.0139175*^7, 119.309, 32.4, 6.018, 3.871, 
  15847.419, "", 559.812, 7.11, 0.3, 42.5, 83.241, 4.7, 73., 0.756}, 
 {"AZE", "Asia", "Azerbaijan", "2020-11-21", 89898., 2735., 2352.714, 1107., 
  28., 23., 8866.402, 269.746, 232.042, 109.18, 2.762, 2.268, 1.44, "", "", 
  "", "", "", "", "", "", "", "", "", "", "", "", "", "", "", "", "", "", "", 
  "", "", "", "", "", 64.35, 1.0139175*^7, 119.309, 32.4, 6.018, 3.871, 
  15847.419, "", 559.812, 7.11, 0.3, 42.5, 83.241, 4.7, 73., 0.756}, 
 {"AZE", "Asia", "Azerbaijan", "2020-11-22", 93094., 3196., 2486.571, 1131., 
  24., 23.429, 9181.615, 315.213, 245.244, 111.548, 2.367, 2.311, 1.43, "", 
  "", "", "", "", "", "", "", "", "", "", "", "", "", "", "", "", "", "", "", 
  "", "", "", "", "", "", 69.91, 1.0139175*^7, 119.309, 32.4, 6.018, 3.871, 
  15847.419, "", 559.812, 7.11, 0.3, 42.5, 83.241, 4.7, 73., 0.756}, 
 {"AZE", "Asia", "Azerbaijan", "2020-11-23", 95281., 2187., 2599.714, 1160., 
  29., 25., 9397.313, 215.698, 256.403, 114.408, 2.86, 2.466, 1.43, "", "", 
  "", "", "", "", "", "", "", "", "", "", "", "", "", "", "", "", "", "", "", 
  "", "", "", "", "", 69.91, 1.0139175*^7, 119.309, 32.4, 6.018, 3.871, 
  15847.419, "", 559.812, 7.11, 0.3, 42.5, 83.241, 4.7, 73., 0.756}, 
 {"AZE", "Asia", "Azerbaijan", "2020-11-24", 98927., 3646., 2824.143, 1194., 
  34., 27., 9756.908, 359.595, 278.538, 117.761, 3.353, 2.663, 1.42, "", "", 
  "", "", "", "", "", "", "", "", "", "", "", "", "", "", "", "", "", "", "", 
  "", "", "", "", "", 69.91, 1.0139175*^7, 119.309, 32.4, 6.018, 3.871, 
  15847.419, "", 559.812, 7.11, 0.3, 42.5, 83.241, 4.7, 73., 0.756}, 
 {"AZE", "Asia", "Azerbaijan", "2020-11-25", 102396., 3469., 2999.857, 1224., 
  30., 27.714, 10099.047, 342.138, 295.868, 120.72, 2.959, 2.733, 1.4, "", 
  "", "", "", "", "", "", "", "", "", "", "", "", "", "", "", "", "", "", "", 
  "", "", "", "", "", "", 69.91, 1.0139175*^7, 119.309, 32.4, 6.018, 3.871, 
  15847.419, "", 559.812, 7.11, 0.3, 42.5, 83.241, 4.7, 73., 0.756}, 
 {"AZE", "Asia", "Azerbaijan", "2020-11-26", 106101., 3705., 3158.143, 1256., 
  32., 29., 10464.461, 365.414, 311.479, 123.876, 3.156, 2.86, 1.37, "", "", 
  "", "", "", "", "", "", "", "", "", "", "", "", "", "", "", "", "", "", "", 
  "", "", "", "", "", 69.91, 1.0139175*^7, 119.309, 32.4, 6.018, 3.871, 
  15847.419, "", 559.812, 7.11, 0.3, 42.5, 83.241, 4.7, 73., 0.756}, 
 {"AZE", "Asia", "Azerbaijan", "2020-11-27", 109813., 3712., 3235.714, 1291., 
  35., 30.286, 10830.566, 366.105, 319.13, 127.328, 3.452, 2.987, 1.34, "", 
  "", "", "", "", "", "", "", "", "", "", "", "", "", "", "", "", "", "", "", 
  "", "", "", "", "", "", 69.91, 1.0139175*^7, 119.309, 32.4, 6.018, 3.871, 
  15847.419, "", 559.812, 7.11, 0.3, 42.5, 83.241, 4.7, 73., 0.756}, 
 {"AZE", "Asia", "Azerbaijan", "2020-11-28", 114025., 4212., 3446.714, 1323., 
  32., 30.857, 11245.984, 415.418, 339.94, 130.484, 3.156, 3.043, 1.33, "", 
  "", "", "", "", "", "", "", "", "", "", "", "", "", "", "", "", "", "", "", 
  "", "", "", "", "", "", 69.91, 1.0139175*^7, 119.309, 32.4, 6.018, 3.871, 
  15847.419, "", 559.812, 7.11, 0.3, 42.5, 83.241, 4.7, 73., 0.756}, 
 {"AZE", "Asia", "Azerbaijan", "2020-11-29", 118195., 4170., 3585.857, 1361., 
  38., 32.857, 11657.26, 411.276, 353.664, 134.232, 3.748, 3.241, 1.3, "", 
  "", "", "", "", "", "", "", "", "", "", "", "", "", "", "", "", "", "", "", 
  "", "", "", "", "", "", 69.91, 1.0139175*^7, 119.309, 32.4, 6.018, 3.871, 
  15847.419, "", 559.812, 7.11, 0.3, 42.5, 83.241, 4.7, 73., 0.756}, 
 {"AZE", "Asia", "Azerbaijan", "2020-11-30", 121176., 2981., 3699.286, 1392., 
  31., 33.143, 11951.268, 294.008, 364.851, 137.289, 3.057, 3.269, 1.28, "", 
  "", "", "", "", "", "", "", "", "", "", "", "", "", "", "", "", "", "", "", 
  "", "", "", "", "", "", 69.91, 1.0139175*^7, 119.309, 32.4, 6.018, 3.871, 
  15847.419, "", 559.812, 7.11, 0.3, 42.5, 83.241, 4.7, 73., 0.756}, 
 {"AZE", "Asia", "Azerbaijan", "2020-12-01", 125602., 4426., 3810.714, 1433., 
  41., 34.143, 12387.793, 436.525, 375.841, 141.333, 4.044, 3.367, 1.25, "", 
  "", "", "", "", "", "", "", "", "", "", "", "", "", "", "", "", "", "", "", 
  "", "", "", "", "", "", 69.91, 1.0139175*^7, 119.309, 32.4, 6.018, 3.871, 
  15847.419, "", 559.812, 7.11, 0.3, 42.5, 83.241, 4.7, 73., 0.756}, 
 {"AZE", "Asia", "Azerbaijan", "2020-12-02", 129544., 3942., 3878.286, 1470., 
  37., 35.143, 12776.582, 388.789, 382.505, 144.982, 3.649, 3.466, 1.21, "", 
  "", "", "", "", "", "", "", "", "", "", "", "", "", "", "", "", "", "", "", 
  "", "", "", "", "", "", 69.91, 1.0139175*^7, 119.309, 32.4, 6.018, 3.871, 
  15847.419, "", 559.812, 7.11, 0.3, 42.5, 83.241, 4.7, 73., 0.756}, 
 {"AZE", "Asia", "Azerbaijan", "2020-12-03", 133733., 4189., 3947.429, 1510., 
  40., 36.286, 13189.732, 413.15, 389.324, 148.927, 3.945, 3.579, 1.18, "", 
  "", "", "", "", "", "", "", "", "", "", "", "", "", "", "", "", "", "", "", 
  "", "", "", "", "", "", 69.91, 1.0139175*^7, 119.309, 32.4, 6.018, 3.871, 
  15847.419, "", 559.812, 7.11, 0.3, 42.5, 83.241, 4.7, 73., 0.756}, 
 {"AZE", "Asia", "Azerbaijan", "2020-12-04", 138000., 4267., 4026.714, 1551., 
  41., 37.143, 13610.575, 420.843, 397.144, 152.971, 4.044, 3.663, 1.16, "", 
  "", "", "", "", "", "", "", "", "", "", "", "", "", "", "", "", "", "", "", 
  "", "", "", "", "", "", 69.91, 1.0139175*^7, 119.309, 32.4, 6.018, 3.871, 
  15847.419, "", 559.812, 7.11, 0.3, 42.5, 83.241, 4.7, 73., 0.756}, 
 {"AZE", "Asia", "Azerbaijan", "2020-12-05", 142323., 4323., 4042.571, 1593., 
  42., 38.571, 14036.941, 426.366, 398.708, 157.113, 4.142, 3.804, 1.14, "", 
  "", "", "", "", "", "", "", "", "", "", "", "", "", "", "", "", "", "", "", 
  "", "", "", "", "", "", 72.69, 1.0139175*^7, 119.309, 32.4, 6.018, 3.871, 
  15847.419, "", 559.812, 7.11, 0.3, 42.5, 83.241, 4.7, 73., 0.756}, 
 {"AZE", "Asia", "Azerbaijan", "2020-12-06", 146679., 4356., 4069.143, 1632., 
  39., 38.714, 14466.562, 429.621, 401.329, 160.96, 3.846, 3.818, 1.13, "", 
  "", "", "", "", "", "", "", "", "", "", "", "", "", "", "", "", "", "", "", 
  "", "", "", "", "", "", 72.69, 1.0139175*^7, 119.309, 32.4, 6.018, 3.871, 
  15847.419, "", 559.812, 7.11, 0.3, 42.5, 83.241, 4.7, 73., 0.756}, 
 {"AZE", "Asia", "Azerbaijan", "2020-12-07", 149765., 3086., 4084.143, 1675., 
  43., 40.429, 14770.926, 304.364, 402.808, 165.201, 4.241, 3.987, 1.12, "", 
  "", "", "", "", "", "", "", "", "", "", "", "", "", "", "", "", "", "", "", 
  "", "", "", "", "", "", 72.69, 1.0139175*^7, 119.309, 32.4, 6.018, 3.871, 
  15847.419, "", 559.812, 7.11, 0.3, 42.5, 83.241, 4.7, 73., 0.756}, 
 {"AZE", "Asia", "Azerbaijan", "2020-12-08", 154152., 4387., 4078.571, 1713., 
  38., 40., 15203.604, 432.678, 402.259, 168.949, 3.748, 3.945, 1.1, "", "", 
  "", "", "", "", "", "", "", "", "", "", "", "", "", "", "", "", "", "", "", 
  "", "", "", "", "", 74.54, 1.0139175*^7, 119.309, 32.4, 6.018, 3.871, 
  15847.419, "", 559.812, 7.11, 0.3, 42.5, 83.241, 4.7, 73., 0.756}, 
 {"AZE", "Asia", "Azerbaijan", "2020-12-09", 158555., 4403., 4144.429, 1755., 
  42., 40.714, 15637.86, 434.256, 408.754, 173.091, 4.142, 4.016, 1.08, "", 
  "", "", "", "", "", "", "", "", "", "", "", "", "", "", "", "", "", "", "", 
  "", "", "", "", "", "", 74.54, 1.0139175*^7, 119.309, 32.4, 6.018, 3.871, 
  15847.419, "", 559.812, 7.11, 0.3, 42.5, 83.241, 4.7, 73., 0.756}, 
 {"AZE", "Asia", "Azerbaijan", "2020-12-10", 162774., 4219., 4148.714, 1793., 
  38., 40.429, 16053.969, 416.109, 409.177, 176.839, 3.748, 3.987, 1.06, "", 
  "", "", "", "", "", "", "", "", "", "", "", "", "", "", "", "", "", "", "", 
  "", "", "", "", "", "", 74.54, 1.0139175*^7, 119.309, 32.4, 6.018, 3.871, 
  15847.419, "", 559.812, 7.11, 0.3, 42.5, 83.241, 4.7, 73., 0.756}, 
 {"AZE", "Asia", "Azerbaijan", "2020-12-11", 167155., 4381., 4165., 1840., 
  47., 41.286, 16486.055, 432.086, 410.783, 181.474, 4.635, 4.072, 1.05, "", 
  "", "", "", "", "", "", "", "", "", "", "", "", "", "", "", "", "", "", "", 
  "", "", "", "", "", "", 80.09, 1.0139175*^7, 119.309, 32.4, 6.018, 3.871, 
  15847.419, "", 559.812, 7.11, 0.3, 42.5, 83.241, 4.7, 73., 0.756}, 
 {"AZE", "Asia", "Azerbaijan", "2020-12-12", 171423., 4268., 4157.143, 1883., 
  43., 41.429, 16906.997, 420.942, 410.008, 185.715, 4.241, 4.086, 1.04, "", 
  "", "", "", "", "", "", "", "", "", "", "", "", "", "", "", "", "", "", "", 
  "", "", "", "", "", "", 80.09, 1.0139175*^7, 119.309, 32.4, 6.018, 3.871, 
  15847.419, "", 559.812, 7.11, 0.3, 42.5, 83.241, 4.7, 73., 0.756}, 
 {"AZE", "Asia", "Azerbaijan", "2020-12-13", 175874., 4451., 4170.714, 1922., 
  39., 41.429, 17345.987, 438.99, 411.347, 189.562, 3.846, 4.086, 1.03, "", 
  "", "", "", "", "", "", "", "", "", "", "", "", "", "", "", "", "", "", "", 
  "", "", "", "", "", "", 80.09, 1.0139175*^7, 119.309, 32.4, 6.018, 3.871, 
  15847.419, "", 559.812, 7.11, 0.3, 42.5, 83.241, 4.7, 73., 0.756}, 
 {"AZE", "Asia", "Azerbaijan", "2020-12-14", 178986., 3112., 4174.429, 1966., 
  44., 41.571, 17652.916, 306.928, 411.713, 193.901, 4.34, 4.1, 1.01, "", "", 
  "", "", "", "", "", "", "", "", "", "", "", "", "", "", "", "", "", "", "", 
  "", "", "", "", "", 80.09, 1.0139175*^7, 119.309, 32.4, 6.018, 3.871, 
  15847.419, "", 559.812, 7.11, 0.3, 42.5, 83.241, 4.7, 73., 0.756}, 
 {"AZE", "Asia", "Azerbaijan", "2020-12-15", 183259., 4273., 4158.143, 2007., 
  41., 42., 18074.35, 421.435, 410.107, 197.945, 4.044, 4.142, 0.99, "", "", 
  "", "", "", "", "", "", "", "", "", "", "", "", "", "", "", "", "", "", "", 
  "", "", "", "", "", 80.09, 1.0139175*^7, 119.309, 32.4, 6.018, 3.871, 
  15847.419, "", 559.812, 7.11, 0.3, 42.5, 83.241, 4.7, 73., 0.756}, 
 {"AZE", "Asia", "Azerbaijan", "2020-12-16", 187336., 4077., 4111.571, 2050., 
  43., 42.143, 18476.454, 402.104, 405.513, 202.186, 4.241, 4.156, 0.96, "", 
  "", "", "", "", "", "", "", "", "", "", "", "", "", "", "", "", "", "", "", 
  "", "", "", "", "", "", 80.09, 1.0139175*^7, 119.309, 32.4, 6.018, 3.871, 
  15847.419, "", 559.812, 7.11, 0.3, 42.5, 83.241, 4.7, 73., 0.756}, 
 {"AZE", "Asia", "Azerbaijan", "2020-12-17", 191460., 4124., 4098., 2088., 
  38., 42.143, 18883.193, 406.739, 404.175, 205.934, 3.748, 4.156, 0.92, "", 
  "", "", "", "", "", "", "", "", "", "", "", "", "", "", "", "", "", "", "", 
  "", "", "", "", "", "", 80.09, 1.0139175*^7, 119.309, 32.4, 6.018, 3.871, 
  15847.419, "", 559.812, 7.11, 0.3, 42.5, 83.241, 4.7, 73., 0.756}, 
 {"AZE", "Asia", "Azerbaijan", "2020-12-18", 195422., 3962., 4038.143, 2133., 
  45., 41.857, 19273.955, 390.762, 398.271, 210.372, 4.438, 4.128, 0.88, "", 
  "", "", "", "", "", "", "", "", "", "", "", "", "", "", "", "", "", "", "", 
  "", "", "", "", "", "", 80.09, 1.0139175*^7, 119.309, 32.4, 6.018, 3.871, 
  15847.419, "", 559.812, 7.11, 0.3, 42.5, 83.241, 4.7, 73., 0.756}, 
 {"AZE", "Asia", "Azerbaijan", "2020-12-19", 199127., 3705., 3957.714, 2175., 
  42., 41.714, 19639.369, 365.414, 390.339, 214.514, 4.142, 4.114, 0.83, "", 
  "", "", "", "", "", "", "", "", "", "", "", "", "", "", "", "", "", "", "", 
  "", "", "", "", "", "", 80.09, 1.0139175*^7, 119.309, 32.4, 6.018, 3.871, 
  15847.419, "", 559.812, 7.11, 0.3, 42.5, 83.241, 4.7, 73., 0.756}, 
 {"AZE", "Asia", "Azerbaijan", "2020-12-20", 202088., 2961., 3744.857, 2210., 
  35., 41.143, 19931.405, 292.036, 369.345, 217.966, 3.452, 4.058, 0.76, "", 
  "", "", "", "", "", "", "", "", "", "", "", "", "", "", "", "", "", "", "", 
  "", "", "", "", "", "", 84.26, 1.0139175*^7, 119.309, 32.4, 6.018, 3.871, 
  15847.419, "", 559.812, 7.11, 0.3, 42.5, 83.241, 4.7, 73., 0.756}, 
 {"AZE", "Asia", "Azerbaijan", "2020-12-21", 203593., 1505., 3515.286, 2253., 
  43., 41., 20079.839, 148.434, 346.703, 222.207, 4.241, 4.044, 0.7, "", "", 
  "", "", "", "", "", "", "", "", "", "", "", "", "", "", "", "", "", "", "", 
  "", "", "", "", "", 84.26, 1.0139175*^7, 119.309, 32.4, 6.018, 3.871, 
  15847.419, "", 559.812, 7.11, 0.3, 42.5, 83.241, 4.7, 73., 0.756}, 
 {"AZE", "Asia", "Azerbaijan", "2020-12-22", 205877., 2284., 3231.143, 2294., 
  41., 41., 20305.104, 225.265, 318.679, 226.251, 4.044, 4.044, 0.65, "", "", 
  "", "", "", "", "", "", "", "", "", "", "", "", "", "", "", "", "", "", "", 
  "", "", "", "", "", 84.26, 1.0139175*^7, 119.309, 32.4, 6.018, 3.871, 
  15847.419, "", 559.812, 7.11, 0.3, 42.5, 83.241, 4.7, 73., 0.756}, 
 {"AZE", "Asia", "Azerbaijan", "2020-12-23", 208211., 2334., 2982.143, 2340., 
  46., 41.429, 20535.3, 230.196, 294.121, 230.788, 4.537, 4.086, 0.62, "", 
  "", "", "", "", "", "", "", "", "", "", "", "", "", "", "", "", "", "", "", 
  "", "", "", "", "", "", 84.26, 1.0139175*^7, 119.309, 32.4, 6.018, 3.871, 
  15847.419, "", 559.812, 7.11, 0.3, 42.5, 83.241, 4.7, 73., 0.756}, 
 {"AZE", "Asia", "Azerbaijan", "2020-12-24", 210061., 1850., 2657.286, 2380., 
  40., 41.714, 20717.761, 182.461, 262.081, 234.733, 3.945, 4.114, 0.58, "", 
  "", "", "", "", "", "", "", "", "", "", "", "", "", "", "", "", "", "", "", 
  "", "", "", "", "", "", 84.26, 1.0139175*^7, 119.309, 32.4, 6.018, 3.871, 
  15847.419, "", 559.812, 7.11, 0.3, 42.5, 83.241, 4.7, 73., 0.756}, 
 {"AZE", "Asia", "Azerbaijan", "2020-12-25", 211764., 1703., 2334.571, 2416., 
  36., 40.429, 20885.723, 167.962, 230.253, 238.284, 3.551, 3.987, 0.56, "", 
  "", "", "", "", "", "", "", "", "", "", "", "", "", "", "", "", "", "", "", 
  "", "", "", "", "", "", 84.26, 1.0139175*^7, 119.309, 32.4, 6.018, 3.871, 
  15847.419, "", 559.812, 7.11, 0.3, 42.5, 83.241, 4.7, 73., 0.756}, 
 {"AZE", "Asia", "Azerbaijan", "2020-12-26", 213192., 1428., 2009.286, 2454., 
  38., 39.857, 21026.563, 140.84, 198.171, 242.032, 3.748, 3.931, 0.54, "", 
  "", "", "", "", "", "", "", "", "", "", "", "", "", "", "", "", "", "", "", 
  "", "", "", "", "", "", 84.26, 1.0139175*^7, 119.309, 32.4, 6.018, 3.871, 
  15847.419, "", 559.812, 7.11, 0.3, 42.5, 83.241, 4.7, 73., 0.756}, 
 {"AZE", "Asia", "Azerbaijan", "2020-12-27", 214711., 1519., 1803.286, 2499., 
  45., 41.286, 21176.378, 149.815, 177.853, 246.47, 4.438, 4.072, 0.52, "", 
  "", "", "", "", "", "", "", "", "", "", "", "", "", "", "", "", "", "", "", 
  "", "", "", "", "", "", 84.26, 1.0139175*^7, 119.309, 32.4, 6.018, 3.871, 
  15847.419, "", 559.812, 7.11, 0.3, 42.5, 83.241, 4.7, 73., 0.756}, 
 {"AZE", "Asia", "Azerbaijan", "2020-12-28", 215483., 772., 1698.571, 2538., 
  39., 40.714, 21252.518, 76.14, 167.526, 250.316, 3.846, 4.016, 0.51, "", 
  "", "", "", "", "", "", "", "", "", "", "", "", "", "", "", "", "", "", "", 
  "", "", "", "", "", "", 84.26, 1.0139175*^7, 119.309, 32.4, 6.018, 3.871, 
  15847.419, "", 559.812, 7.11, 0.3, 42.5, 83.241, 4.7, 73., 0.756}, 
 {"AZE", "Asia", "Azerbaijan", "2020-12-29", 216584., 1101., 1529.571, 2575., 
  37., 40.143, 21361.107, 108.589, 150.858, 253.965, 3.649, 3.959, 0.47, "", 
  "", "", "", "", "", "", "", "", "", "", "", "", "", "", "", "", "", "", "", 
  "", "", "", "", "", "", 84.26, 1.0139175*^7, 119.309, 32.4, 6.018, 3.871, 
  15847.419, "", 559.812, 7.11, 0.3, 42.5, 83.241, 4.7, 73., 0.756}, 
 {"AZE", "Asia", "Azerbaijan", "2020-12-30", 217636., 1052., 1346.429, 2609., 
  34., 38.429, 21464.863, 103.756, 132.795, 257.319, 3.353, 3.79, 0.45, "", 
  "", "", "", "", "", "", "", "", "", "", "", "", "", "", "", "", "", "", "", 
  "", "", "", "", "", "", 84.26, 1.0139175*^7, 119.309, 32.4, 6.018, 3.871, 
  15847.419, "", 559.812, 7.11, 0.3, 42.5, 83.241, 4.7, 73., 0.756}, 
 {"AZE", "Asia", "Azerbaijan", "2020-12-31", 218700., 1064., 1234.143, 2641., 
  32., 37.286, 21569.802, 104.94, 121.72, 260.475, 3.156, 3.677, 0.43, "", 
  "", "", "", "", "", "", "", "", "", "", "", "", "", "", "", "", "", "", "", 
  "", "", "", "", "", "", 84.26, 1.0139175*^7, 119.309, 32.4, 6.018, 3.871, 
  15847.419, "", 559.812, 7.11, 0.3, 42.5, 83.241, 4.7, 73., 0.756}, 
 {"AZE", "Asia", "Azerbaijan", "2021-01-01", 219041., 341., 1039.571, 2670., 
  29., 36.286, 21603.434, 33.632, 102.53, 263.335, 2.86, 3.579, 0.41, "", "", 
  "", "", "", "", "", "", "", "", "", "", "", "", "", "", "", "", "", "", "", 
  "", "", "", "", "", 84.26, 1.0139175*^7, 119.309, 32.4, 6.018, 3.871, 
  15847.419, "", 559.812, 7.11, 0.3, 42.5, 83.241, 4.7, 73., 0.756}, 
 {"AZE", "Asia", "Azerbaijan", "2021-01-02", 219462., 421., 895.714, 2703., 
  33., 35.571, 21644.956, 41.522, 88.342, 266.59, 3.255, 3.508, 0.42, "", "", 
  "", "", "", "", "", "", "", "", "", "", "", "", "", "", "", "", "", "", "", 
  "", "", "", "", "", 89.81, 1.0139175*^7, 119.309, 32.4, 6.018, 3.871, 
  15847.419, "", 559.812, 7.11, 0.3, 42.5, 83.241, 4.7, 73., 0.756}, 
 {"AZE", "Asia", "Azerbaijan", "2021-01-03", 220265., 803., 793.429, 2733., 
  30., 33.429, 21724.154, 79.198, 78.254, 269.549, 2.959, 3.297, 0.46, "", 
  "", "", "", "", "", "", "", "", "", "", "", "", "", "", "", "", "", "", "", 
  "", "", "", "", "", "", 89.81, 1.0139175*^7, 119.309, 32.4, 6.018, 3.871, 
  15847.419, "", 559.812, 7.11, 0.3, 42.5, 83.241, 4.7, 73., 0.756}, 
 {"AZE", "Asia", "Azerbaijan", "2021-01-04", 220599., 334., 730.857, 2761., 
  28., 31.857, 21757.096, 32.942, 72.083, 272.31, 2.762, 3.142, 0.5, "", "", 
  "", "", "", "", "", "", "", "", "", "", "", "", "", "", "", "", "", "", "", 
  "", "", "", "", "", 89.81, 1.0139175*^7, 119.309, 32.4, 6.018, 3.871, 
  15847.419, "", 559.812, 7.11, 0.3, 42.5, 83.241, 4.7, 73., 0.756}, 
 {"AZE", "Asia", "Azerbaijan", "2021-01-05", 221401., 802., 688.143, 2792., 
  31., 31., 21836.195, 79.099, 67.87, 275.368, 3.057, 3.057, 0.53, "", "", 
  "", "", "", "", "", "", "", "", "", "", "", "", "", "", "", "", "", "", "", 
  "", "", "", "", "", 81.48, 1.0139175*^7, 119.309, 32.4, 6.018, 3.871, 
  15847.419, "", 559.812, 7.11, 0.3, 42.5, 83.241, 4.7, 73., 0.756}, 
 {"AZE", "Asia", "Azerbaijan", "2021-01-06", 222200., 799., 652., 2818., 26., 
  29.857, 21914.998, 78.803, 64.305, 277.932, 2.564, 2.945, 0.55, "", "", "", 
  "", "", "", "", "", "", "", "", "", "", "", "", "", "", "", "", "", "", "", 
  "", "", "", "", 81.48, 1.0139175*^7, 119.309, 32.4, 6.018, 3.871, 
  15847.419, "", 559.812, 7.11, 0.3, 42.5, 83.241, 4.7, 73., 0.756}, 
 {"AZE", "Asia", "Azerbaijan", "2021-01-07", 222885., 685., 597.857, 2845., 
  27., 29.143, 21982.558, 67.56, 58.965, 280.595, 2.663, 2.874, 0.56, "", "", 
  "", "", "", "", "", "", "", "", "", "", "", "", "", "", "", "", "", "", "", 
  "", "", "", "", "", 81.48, 1.0139175*^7, 119.309, 32.4, 6.018, 3.871, 
  15847.419, "", 559.812, 7.11, 0.3, 42.5, 83.241, 4.7, 73., 0.756}, 
 {"AZE", "Asia", "Azerbaijan", "2021-01-08", 223417., 532., 625.143, 2869., 
  24., 28.429, 22035.028, 52.47, 61.656, 282.962, 2.367, 2.804, 0.57, "", "", 
  "", "", "", "", "", "", "", "", "", "", "", "", "", "", "", "", "", "", "", 
  "", "", "", "", "", 81.48, 1.0139175*^7, 119.309, 32.4, 6.018, 3.871, 
  15847.419, "", 559.812, 7.11, 0.3, 42.5, 83.241, 4.7, 73., 0.756}, 
 {"AZE", "Asia", "Azerbaijan", "2021-01-09", 224050., 633., 655.429, 2890., 
  21., 26.714, 22097.459, 62.431, 64.643, 285.033, 2.071, 2.635, 0.58, "", 
  "", "", "", "", "", "", "", "", "", "", "", "", "", "", "", "", "", "", "", 
  "", "", "", "", "", "", 89.81, 1.0139175*^7, 119.309, 32.4, 6.018, 3.871, 
  15847.419, "", 559.812, 7.11, 0.3, 42.5, 83.241, 4.7, 73., 0.756}, 
 {"AZE", "Asia", "Azerbaijan", "2021-01-10", 224651., 601., 626.571, 2909., 
  19., 25.143, 22156.734, 59.275, 61.797, 286.907, 1.874, 2.48, 0.57, "", "", 
  "", "", "", "", "", "", "", "", "", "", "", "", "", "", "", "", "", "", "", 
  "", "", "", "", "", 89.81, 1.0139175*^7, 119.309, 32.4, 6.018, 3.871, 
  15847.419, "", 559.812, 7.11, 0.3, 42.5, 83.241, 4.7, 73., 0.756}, 
 {"AZE", "Asia", "Azerbaijan", "2021-01-11", 224827., 176., 604., 2926., 17., 
  23.571, 22174.092, 17.358, 59.571, 288.584, 1.677, 2.325, 0.56, "", "", "", 
  "", "", "", "", "", "", "", "", "", "", "", "", "", "", "", "", "", "", "", 
  "", "", "", "", 81.48, 1.0139175*^7, 119.309, 32.4, 6.018, 3.871, 
  15847.419, "", 559.812, 7.11, 0.3, 42.5, 83.241, 4.7, 73., 0.756}, 
 {"AZE", "Asia", "Azerbaijan", "2021-01-12", 225346., 519., 563.571, 2941., 
  15., 21.286, 22225.28, 51.188, 55.584, 290.063, 1.479, 2.099, 0.55, "", "", 
  "", "", "", "", "", "", "", "", "", "", "", "", "", "", "", "", "", "", "", 
  "", "", "", "", "", 81.48, 1.0139175*^7, 119.309, 32.4, 6.018, 3.871, 
  15847.419, "", 559.812, 7.11, 0.3, 42.5, 83.241, 4.7, 73., 0.756}, 
 {"AZE", "Asia", "Azerbaijan", "2021-01-13", 225820., 474., 517.143, 2957., 
  16., 19.857, 22272.029, 46.749, 51.004, 291.641, 1.578, 1.958, 0.55, "", 
  "", "", "", "", "", "", "", "", "", "", "", "", "", "", "", "", "", "", "", 
  "", "", "", "", "", "", 81.48, 1.0139175*^7, 119.309, 32.4, 6.018, 3.871, 
  15847.419, "", 559.812, 7.11, 0.3, 42.5, 83.241, 4.7, 73., 0.756}, 
 {"AZE", "Asia", "Azerbaijan", "2021-01-14", 226200., 380., 473.571, 2971., 
  14., 18., 22309.507, 37.478, 46.707, 293.022, 1.381, 1.775, 0.55, "", "", 
  "", "", "", "", "", "", "", "", "", "", "", "", "", "", "", "", "", "", "", 
  "", "", "", "", "", 81.48, 1.0139175*^7, 119.309, 32.4, 6.018, 3.871, 
  15847.419, "", 559.812, 7.11, 0.3, 42.5, 83.241, 4.7, 73., 0.756}, 
 {"AZE", "Asia", "Azerbaijan", "2021-01-15", 226549., 349., 447.429, 2983., 
  12., 16.286, 22343.928, 34.421, 44.129, 294.205, 1.184, 1.606, 0.55, "", 
  "", "", "", "", "", "", "", "", "", "", "", "", "", "", "", "", "", "", "", 
  "", "", "", "", "", "", 81.48, 1.0139175*^7, 119.309, 32.4, 6.018, 3.871, 
  15847.419, "", 559.812, 7.11, 0.3, 42.5, 83.241, 4.7, 73., 0.756}, 
 {"AZE", "Asia", "Azerbaijan", "2021-01-16", 226951., 402., 414.429, 2998., 
  15., 15.429, 22383.577, 39.648, 40.874, 295.685, 1.479, 1.522, 0.56, "", 
  "", "", "", "", "", "", "", "", "", "", "", "", "", "", "", "", "", "", "", 
  "", "", "", "", "", "", 89.81, 1.0139175*^7, 119.309, 32.4, 6.018, 3.871, 
  15847.419, "", 559.812, 7.11, 0.3, 42.5, 83.241, 4.7, 73., 0.756}, 
 {"AZE", "Asia", "Azerbaijan", "2021-01-17", 227273., 322., 374.571, 3009., 
  11., 14.286, 22415.335, 31.758, 36.943, 296.77, 1.085, 1.409, 0.55, "", "", 
  "", "", "", "", "", "", "", "", "", "", "", "", "", "", "", 0., 0., "", "", 
  "", 0., 0., "", "", 89.81, 1.0139175*^7, 119.309, 32.4, 6.018, 3.871, 
  15847.419, "", 559.812, 7.11, 0.3, 42.5, 83.241, 4.7, 73., 0.756}, 
 {"AZE", "Asia", "Azerbaijan", "2021-01-18", 227391., 118., 366.286, 3022., 
  13., 13.714, 22426.973, 11.638, 36.126, 298.052, 1.282, 1.353, 0.56, "", 
  "", "", "", "", "", "", "", "", "", "", "", "", "", "", "", "", "", "", "", 
  "", 3250., "", "", "", 321., 81.48, 1.0139175*^7, 119.309, 32.4, 6.018, 
  3.871, 15847.419, "", 559.812, 7.11, 0.3, 42.5, 83.241, 4.7, 73., 0.756}, 
 {"AZE", "Asia", "Azerbaijan", "2021-01-19", 227696., 305., 335.714, 3032., 
  10., 13., 22457.054, 30.081, 33.111, 299.038, 0.986, 1.282, 0.55, "", "", 
  "", "", "", "", "", "", "", "", "", "", "", "", "", "", "", "", "", "", "", 
  3250., "", "", "", 321., 79.63, 1.0139175*^7, 119.309, 32.4, 6.018, 3.871, 
  15847.419, "", 559.812, 7.11, 0.3, 42.5, 83.241, 4.7, 73., 0.756}, 
 {"AZE", "Asia", "Azerbaijan", "2021-01-20", 228028., 332., 315.429, 3044., 
  12., 12.429, 22489.798, 32.744, 31.11, 300.222, 1.184, 1.226, 0.56, "", "", 
  "", "", "", "", "", "", "", "", "", "", "", "", "", "", "", "", "", "", "", 
  3250., "", "", "", 321., 79.63, 1.0139175*^7, 119.309, 32.4, 6.018, 3.871, 
  15847.419, "", 559.812, 7.11, 0.3, 42.5, 83.241, 4.7, 73., 0.756}, 
 {"AZE", "Asia", "Azerbaijan", "2021-01-21", 228246., 218., 292.286, 3053., 
  9., 11.714, 22511.299, 21.501, 28.827, 301.109, 0.888, 1.155, 0.56, "", "", 
  "", "", "", "", "", "", "", "", "", "", "", "", "", "", "", "", "", "", "", 
  3250., "", "", "", 321., 79.63, 1.0139175*^7, 119.309, 32.4, 6.018, 3.871, 
  15847.419, "", 559.812, 7.11, 0.3, 42.5, 83.241, 4.7, 73., 0.756}, 
 {"AZE", "Asia", "Azerbaijan", "2021-01-22", 228526., 280., 282.429, 3064., 
  11., 11.571, 22538.915, 27.616, 27.855, 302.194, 1.085, 1.141, 0.58, "", 
  "", "", "", "", "", "", "", "", "", "", "", "", "", "", "", "", "", "", "", 
  "", 3250., "", "", "", 321., 79.63, 1.0139175*^7, 119.309, 32.4, 6.018, 
  3.871, 15847.419, "", 559.812, 7.11, 0.3, 42.5, 83.241, 4.7, 73., 0.756}, 
 {"AZE", "Asia", "Azerbaijan", "2021-01-23", 228688., 162., 248.143, 3072., 
  8., 10.571, 22554.892, 15.978, 24.474, 302.983, 0.789, 1.043, 0.59, "", "", 
  "", "", "", "", "", "", "", "", "", "", "", "", "", "", "", "", "", "", "", 
  3250., "", "", "", 321., 87.96, 1.0139175*^7, 119.309, 32.4, 6.018, 3.871, 
  15847.419, "", 559.812, 7.11, 0.3, 42.5, 83.241, 4.7, 73., 0.756}, 
 {"AZE", "Asia", "Azerbaijan", "2021-01-24", 228975., 287., 243.143, 3082., 
  10., 10.429, 22583.198, 28.306, 23.981, 303.97, 0.986, 1.029, 0.62, "", "", 
  "", "", "", "", "", "", "", "", "", "", "", "", "", "", "", "", "", "", "", 
  3250., "", "", "", 321., 87.96, 1.0139175*^7, 119.309, 32.4, 6.018, 3.871, 
  15847.419, "", 559.812, 7.11, 0.3, 42.5, 83.241, 4.7, 73., 0.756}, 
 {"AZE", "Asia", "Azerbaijan", "2021-01-25", 229032., 57., 234.429, 3093., 
  11., 10.143, 22588.82, 5.622, 23.121, 305.054, 1.085, 1., 0.64, "", "", "", 
  "", "", "", "", "", "", "", "", "", "", "", "", "", "", "", "", "", "", 
  3250., "", "", "", 321., 79.63, 1.0139175*^7, 119.309, 32.4, 6.018, 3.871, 
  15847.419, "", 559.812, 7.11, 0.3, 42.5, 83.241, 4.7, 73., 0.756}, 
 {"AZE", "Asia", "Azerbaijan", "2021-01-26", 229358., 326., 237.429, 3100., 
  7., 9.714, 22620.973, 32.153, 23.417, 305.745, 0.69, 0.958, 0.66, "", "", 
  "", "", "", "", "", "", "", "", "", "", "", "", "", "", "", "", "", "", "", 
  3250., "", "", "", 321., 79.63, 1.0139175*^7, 119.309, 32.4, 6.018, 3.871, 
  15847.419, "", 559.812, 7.11, 0.3, 42.5, 83.241, 4.7, 73., 0.756}, 
 {"AZE", "Asia", "Azerbaijan", "2021-01-27", 229584., 226., 222.286, 3105., 
  5., 8.714, 22643.262, 22.29, 21.923, 306.238, 0.493, 0.859, 0.64, "", "", 
  "", "", "", "", "", "", "", "", "", "", "", "", "", "", "", "", "", "", "", 
  3250., "", "", "", 321., 79.63, 1.0139175*^7, 119.309, 32.4, 6.018, 3.871, 
  15847.419, "", 559.812, 7.11, 0.3, 42.5, 83.241, 4.7, 73., 0.756}, 
 {"AZE", "Asia", "Azerbaijan", "2021-01-28", 229793., 209., 221., 3113., 8., 
  8.571, 22663.876, 20.613, 21.797, 307.027, 0.789, 0.845, 0.62, "", "", "", 
  "", "", "", "", "", "", "", "", "", "", "", "", "", "", "", "", "", "", 
  3250., "", "", "", 321., 79.63, 1.0139175*^7, 119.309, 32.4, 6.018, 3.871, 
  15847.419, "", 559.812, 7.11, 0.3, 42.5, 83.241, 4.7, 73., 0.756}, 
 {"AZE", "Asia", "Azerbaijan", "2021-01-29", 229935., 142., 201.286, 3119., 
  6., 7.857, 22677.881, 14.005, 19.852, 307.619, 0.592, 0.775, 0.6, "", "", 
  "", "", "", "", "", "", "", "", "", "", "", "", "", "", "", "", "", "", "", 
  3250., "", "", "", 321., 79.63, 1.0139175*^7, 119.309, 32.4, 6.018, 3.871, 
  15847.419, "", 559.812, 7.11, 0.3, 42.5, 83.241, 4.7, 73., 0.756}, 
 {"AZE", "Asia", "Azerbaijan", "2021-01-30", 230066., 131., 196.857, 3126., 
  7., 7.714, 22690.801, 12.92, 19.415, 308.309, 0.69, 0.761, 0.6, "", "", "", 
  "", "", "", "", "", "", "", "", "", "", "", "", "", "", "", "", "", "", 
  3250., "", "", "", 321., 79.63, 1.0139175*^7, 119.309, 32.4, 6.018, 3.871, 
  15847.419, "", 559.812, 7.11, 0.3, 42.5, 83.241, 4.7, 73., 0.756}, 
 {"AZE", "Asia", "Azerbaijan", "2021-01-31", 230219., 153., 177.714, 3132., 
  6., 7.143, 22705.891, 15.09, 17.527, 308.901, 0.592, 0.704, 0.62, "", "", 
  "", "", "", "", "", "", "", "", "", "", "", "", "", "", "", "", "", "", "", 
  3250., "", "", "", 321., 79.63, 1.0139175*^7, 119.309, 32.4, 6.018, 3.871, 
  15847.419, "", 559.812, 7.11, 0.3, 42.5, 83.241, 4.7, 73., 0.756}, 
 {"AZE", "Asia", "Azerbaijan", "2021-02-01", 230296., 77., 180.571, 3136., 
  4., 6.143, 22713.485, 7.594, 17.809, 309.295, 0.395, 0.606, 0.64, "", "", 
  "", "", "", "", "", "", "", "", "", "", "", "", "", "", "", "", "", "", "", 
  3250., "", "", "", 321., 72.22, 1.0139175*^7, 119.309, 32.4, 6.018, 3.871, 
  15847.419, "", 559.812, 7.11, 0.3, 42.5, 83.241, 4.7, 73., 0.756}, 
 {"AZE", "Asia", "Azerbaijan", "2021-02-02", 230455., 159., 156.714, 3141., 
  5., 5.857, 22729.167, 15.682, 15.456, 309.789, 0.493, 0.578, 0.65, "", "", 
  "", "", "", "", "", "", "", "", "", "", "", "", "", "", "", "", "", "", "", 
  3250., "", "", "", 321., 72.22, 1.0139175*^7, 119.309, 32.4, 6.018, 3.871, 
  15847.419, "", 559.812, 7.11, 0.3, 42.5, 83.241, 4.7, 73., 0.756}, 
 {"AZE", "Asia", "Azerbaijan", "2021-02-03", 230617., 162., 147.571, 3145., 
  4., 5.714, 22745.144, 15.978, 14.555, 310.183, 0.395, 0.564, 0.67, "", "", 
  "", "", "", "", "", "", "", "", "", "", "", "", "", "", "", "", "", "", "", 
  3250., "", "", "", 321., 72.22, 1.0139175*^7, 119.309, 32.4, 6.018, 3.871, 
  15847.419, "", 559.812, 7.11, 0.3, 42.5, 83.241, 4.7, 73., 0.756}, 
 {"AZE", "Asia", "Azerbaijan", "2021-02-04", 230769., 152., 139.429, 3148., 
  3., 5., 22760.136, 14.991, 13.751, 310.479, 0.296, 0.493, 0.69, "", "", "", 
  "", "", "", "", "", "", "", "", "", "", "", "", "", "", "", "", "", "", 
  3250., "", "", "", 321., 70.37, 1.0139175*^7, 119.309, 32.4, 6.018, 3.871, 
  15847.419, "", 559.812, 7.11, 0.3, 42.5, 83.241, 4.7, 73., 0.756}, 
 {"AZE", "Asia", "Azerbaijan", "2021-02-05", 230907., 138., 138.857, 3153., 
  5., 4.857, 22773.746, 13.611, 13.695, 310.972, 0.493, 0.479, 0.69, "", "", 
  "", "", "", "", "", "", "", "", "", "", "", "", "", "", "", "", "", "", "", 
  3250., "", "", "", 321., 70.37, 1.0139175*^7, 119.309, 32.4, 6.018, 3.871, 
  15847.419, "", 559.812, 7.11, 0.3, 42.5, 83.241, 4.7, 73., 0.756}, 
 {"AZE", "Asia", "Azerbaijan", "2021-02-06", 231022., 115., 136.571, 3156., 
  3., 4.286, 22785.089, 11.342, 13.47, 311.268, 0.296, 0.423, 0.72, "", "", 
  "", "", "", "", "", "", "", "", "", "", "", "", "", "", "", 65000., 65000., 
  "", "", 3250., 0.64, 0.64, "", 321., 70.37, 1.0139175*^7, 119.309, 32.4, 
  6.018, 3.871, 15847.419, "", 559.812, 7.11, 0.3, 42.5, 83.241, 4.7, 73., 
  0.756}, {"AZE", "Asia", "Azerbaijan", "2021-02-07", 231154., 132., 133.571, 
  3158., 2., 3.714, 22798.107, 13.019, 13.174, 311.465, 0.197, 0.366, 0.75, 
  "", "", "", "", "", "", "", "", "", "", "", "", "", "", "", "", "", "", "", 
  "", "", 4204., "", "", "", 415., 70.37, 1.0139175*^7, 119.309, 32.4, 6.018, 
  3.871, 15847.419, "", 559.812, 7.11, 0.3, 42.5, 83.241, 4.7, 73., 0.756}, 
 {"AZE", "Asia", "Azerbaijan", "2021-02-08", 231198., 44., 128.857, 3161., 
  3., 3.571, 22802.447, 4.34, 12.709, 311.761, 0.296, 0.352, 0.79, "", "", 
  "", "", "", "", "", "", "", "", "", "", "", "", "", "", "", "", "", "", "", 
  5158., "", "", "", 509., 70.37, 1.0139175*^7, 119.309, 32.4, 6.018, 3.871, 
  15847.419, "", 559.812, 7.11, 0.3, 42.5, 83.241, 4.7, 73., 0.756}, 
 {"AZE", "Asia", "Azerbaijan", "2021-02-09", 231362., 164., 129.571, 3163., 
  2., 3.143, 22818.622, 16.175, 12.779, 311.958, 0.197, 0.31, 0.83, "", "", 
  "", "", "", "", "", "", "", "", "", "", "", "", "", "", "", "", "", "", "", 
  6112., "", "", "", 603., 70.37, 1.0139175*^7, 119.309, 32.4, 6.018, 3.871, 
  15847.419, "", 559.812, 7.11, 0.3, 42.5, 83.241, 4.7, 73., 0.756}, 
 {"AZE", "Asia", "Azerbaijan", "2021-02-10", 231509., 147., 127.429, 3167., 
  4., 3.143, 22833.12, 14.498, 12.568, 312.353, 0.395, 0.31, 0.87, "", "", 
  "", "", "", "", "", "", "", "", "", "", "", "", "", "", "", "", "", "", "", 
  7066., "", "", "", 697., 70.37, 1.0139175*^7, 119.309, 32.4, 6.018, 3.871, 
  15847.419, "", 559.812, 7.11, 0.3, 42.5, 83.241, 4.7, 73., 0.756}, 
 {"AZE", "Asia", "Azerbaijan", "2021-02-11", 231649., 140., 125.714, 3170., 
  3., 3.143, 22846.928, 13.808, 12.399, 312.649, 0.296, 0.31, 0.91, "", "", 
  "", "", "", "", "", "", "", "", "", "", "", "", "", "", "", "", "", "", "", 
  8020., "", "", "", 791., 70.37, 1.0139175*^7, 119.309, 32.4, 6.018, 3.871, 
  15847.419, "", 559.812, 7.11, 0.3, 42.5, 83.241, 4.7, 73., 0.756}, 
 {"AZE", "Asia", "Azerbaijan", "2021-02-12", 231840., 191., 133.286, 3173., 
  3., 2.857, 22865.766, 18.838, 13.146, 312.945, 0.296, 0.282, 0.94, "", "", 
  "", "", "", "", "", "", "", "", "", "", "", "", "", "", "", "", "", "", "", 
  8975., "", "", "", 885., 70.37, 1.0139175*^7, 119.309, 32.4, 6.018, 3.871, 
  15847.419, "", 559.812, 7.11, 0.3, 42.5, 83.241, 4.7, 73., 0.756}, 
 {"AZE", "Asia", "Azerbaijan", "2021-02-13", 231995., 155., 139., 3178., 5., 
  3.143, 22881.053, 15.287, 13.709, 313.438, 0.493, 0.31, 0.95, "", "", "", 
  "", "", "", "", "", "", "", "", "", "", "", "", "", "", "", "", "", "", 
  9929., "", "", "", 979., 70.37, 1.0139175*^7, 119.309, 32.4, 6.018, 3.871, 
  15847.419, "", 559.812, 7.11, 0.3, 42.5, 83.241, 4.7, 73., 0.756}, 
 {"AZE", "Asia", "Azerbaijan", "2021-02-14", 232123., 128., 138.429, 3180., 
  2., 3.143, 22893.677, 12.624, 13.653, 313.635, 0.197, 0.31, 0.94, "", "", 
  "", "", "", "", "", "", "", "", "", "", "", "", "", "", "", "", "", "", "", 
  9929., "", "", "", 979., 70.37, 1.0139175*^7, 119.309, 32.4, 6.018, 3.871, 
  15847.419, "", 559.812, 7.11, 0.3, 42.5, 83.241, 4.7, 73., 0.756}, 
 {"AZE", "Asia", "Azerbaijan", "2021-02-15", 232197., 74., 142.714, 3183., 
  3., 3.143, 22900.976, 7.298, 14.076, 313.931, 0.296, 0.31, 0.94, "", "", 
  "", "", "", "", "", "", "", "", "", "", "", "", "", "", "", "", "", "", "", 
  9929., "", "", "", 979., 70.37, 1.0139175*^7, 119.309, 32.4, 6.018, 3.871, 
  15847.419, "", 559.812, 7.11, 0.3, 42.5, 83.241, 4.7, 73., 0.756}, 
 {"AZE", "Asia", "Azerbaijan", "2021-02-16", 232337., 140., 139.286, 3185., 
  2., 3.143, 22914.784, 13.808, 13.737, 314.128, 0.197, 0.31, 0.94, "", "", 
  "", "", "", "", "", "", "", "", "", "", "", "", "", "", "", "", "", "", "", 
  9929., "", "", "", 979., 70.37, 1.0139175*^7, 119.309, 32.4, 6.018, 3.871, 
  15847.419, "", 559.812, 7.11, 0.3, 42.5, 83.241, 4.7, 73., 0.756}, 
 {"AZE", "Asia", "Azerbaijan", "2021-02-17", 232491., 154., 140.286, 3187., 
  2., 2.857, 22929.972, 15.189, 13.836, 314.325, 0.197, 0.282, 0.98, "", "", 
  "", "", "", "", "", "", "", "", "", "", "", "", "", "", "", "", "", "", "", 
  9929., "", "", "", 979., 70.37, 1.0139175*^7, 119.309, 32.4, 6.018, 3.871, 
  15847.419, "", 559.812, 7.11, 0.3, 42.5, 83.241, 4.7, 73., 0.756}, 
 {"AZE", "Asia", "Azerbaijan", "2021-02-18", 232636., 145., 141., 3190., 3., 
  2.857, 22944.273, 14.301, 13.906, 314.621, 0.296, 0.282, 1.02, "", "", "", 
  "", "", "", "", "", "", "", "", "", "", "", "", "", "", "", "", "", "", 
  9929., "", "", "", 979., 70.37, 1.0139175*^7, 119.309, 32.4, 6.018, 3.871, 
  15847.419, "", 559.812, 7.11, 0.3, 42.5, 83.241, 4.7, 73., 0.756}, 
 {"AZE", "Asia", "Azerbaijan", "2021-02-19", 232829., 193., 141.286, 3193., 
  3., 2.857, 22963.308, 19.035, 13.935, 314.917, 0.296, 0.282, 1.05, "", "", 
  "", "", "", "", "", "", "", "", "", "", "", "", "", "", "", "", "", "", "", 
  9929., "", "", "", 979., 70.37, 1.0139175*^7, 119.309, 32.4, 6.018, 3.871, 
  15847.419, "", 559.812, 7.11, 0.3, 42.5, 83.241, 4.7, 73., 0.756}, 
 {"AZE", "Asia", "Azerbaijan", "2021-02-20", 232973., 144., 139.714, 3195., 
  2., 2.429, 22977.51, 14.202, 13.78, 315.114, 0.197, 0.24, 1.05, "", "", "", 
  "", "", "", "", "", "", "", "", "", "", "", "", "", "", "", "", "", "", 
  9929., "", "", "", 979., 70.37, 1.0139175*^7, 119.309, 32.4, 6.018, 3.871, 
  15847.419, "", 559.812, 7.11, 0.3, 42.5, 83.241, 4.7, 73., 0.756}, 
 {"AZE", "Asia", "Azerbaijan", "2021-02-21", 233129., 156., 143.714, 3198., 
  3., 2.571, 22992.896, 15.386, 14.174, 315.41, 0.296, 0.254, 1.09, "", "", 
  "", "", "", "", "", "", "", "", "", "", "", "", "", "", "", "", "", "", "", 
  9929., "", "", "", 979., 70.37, 1.0139175*^7, 119.309, 32.4, 6.018, 3.871, 
  15847.419, "", 559.812, 7.11, 0.3, 42.5, 83.241, 4.7, 73., 0.756}, 
 {"AZE", "Asia", "Azerbaijan", "2021-02-22", 233201., 72., 143.429, 3202., 
  4., 2.714, 22999.998, 7.101, 14.146, 315.805, 0.395, 0.268, 1.13, "", "", 
  "", "", "", "", "", "", "", "", "", "", "", "", "", "", "", "", "", "", "", 
  9929., "", "", "", 979., 70.37, 1.0139175*^7, 119.309, 32.4, 6.018, 3.871, 
  15847.419, "", 559.812, 7.11, 0.3, 42.5, 83.241, 4.7, 73., 0.756}, 
 {"AZE", "Asia", "Azerbaijan", "2021-02-23", 233424., 223., 155.286, 3204., 
  2., 2.714, 23021.991, 21.994, 15.315, 316.002, 0.197, 0.268, 1.18, "", "", 
  "", "", "", "", "", "", "", "", "", "", "", "", "", "", "", "", "", "", "", 
  9929., "", "", "", 979., 67.59, 1.0139175*^7, 119.309, 32.4, 6.018, 3.871, 
  15847.419, "", 559.812, 7.11, 0.3, 42.5, 83.241, 4.7, 73., 0.756}, 
 {"AZE", "Asia", "Azerbaijan", "2021-02-24", 233644., 220., 164.714, 3206., 
  2., 2.714, 23043.689, 21.698, 16.245, 316.199, 0.197, 0.268, 1.2, "", "", 
  "", "", "", "", "", "", "", "", "", "", "", "", "", "", "", "", "", "", "", 
  9929., "", "", "", 979., 67.59, 1.0139175*^7, 119.309, 32.4, 6.018, 3.871, 
  15847.419, "", 559.812, 7.11, 0.3, 42.5, 83.241, 4.7, 73., 0.756}, 
 {"AZE", "Asia", "Azerbaijan", "2021-02-25", 233770., 126., 162., 3209., 3., 
  2.714, 23056.116, 12.427, 15.978, 316.495, 0.296, 0.268, 1.2, "", "", "", 
  "", "", "", "", "", "", "", "", "", "", "", "", "", "", "", "", "", "", 
  9929., "", "", "", 979., 67.59, 1.0139175*^7, 119.309, 32.4, 6.018, 3.871, 
  15847.419, "", 559.812, 7.11, 0.3, 42.5, 83.241, 4.7, 73., 0.756}, 
 {"AZE", "Asia", "Azerbaijan", "2021-02-26", 233989., 219., 165.714, 3213., 
  4., 2.857, 23077.716, 21.599, 16.344, 316.89, 0.395, 0.282, 1.27, "", "", 
  "", "", "", "", "", "", "", "", "", "", "", "", "", "", "", "", "", "", "", 
  9929., "", "", "", 979., 67.59, 1.0139175*^7, 119.309, 32.4, 6.018, 3.871, 
  15847.419, "", 559.812, 7.11, 0.3, 42.5, 83.241, 4.7, 73., 0.756}, 
 {"AZE", "Asia", "Azerbaijan", "2021-02-27", 234267., 278., 184.857, 3218., 
  5., 3.286, 23105.134, 27.418, 18.232, 317.383, 0.493, 0.324, 1.35, "", "", 
  "", "", "", "", "", "", "", "", "", "", "", "", "", "", "", "", "", "", "", 
  9929., "", "", "", 979., 67.59, 1.0139175*^7, 119.309, 32.4, 6.018, 3.871, 
  15847.419, "", 559.812, 7.11, 0.3, 42.5, 83.241, 4.7, 73., 0.756}, 
 {"AZE", "Asia", "Azerbaijan", "2021-02-28", 234537., 270., 201.143, 3220., 
  2., 3.143, 23131.764, 26.629, 19.838, 317.58, 0.197, 0.31, 1.39, "", "", 
  "", "", "", "", "", "", "", "", "", "", "", "", "", "", "", "", "", "", "", 
  9929., "", "", "", 979., 67.59, 1.0139175*^7, 119.309, 32.4, 6.018, 3.871, 
  15847.419, "", 559.812, 7.11, 0.3, 42.5, 83.241, 4.7, 73., 0.756}, 
 {"AZE", "Asia", "Azerbaijan", "2021-03-01", 234662., 125., 208.714, 3223., 
  3., 3., 23144.092, 12.328, 20.585, 317.876, 0.296, 0.296, 1.4, "", "", "", 
  "", "", "", "", "", "", "", "", "", "", "", "", "", "", 293360., 293360., 
  "", "", 9929., 2.89, 2.89, "", 979., 67.59, 1.0139175*^7, 119.309, 32.4, 
  6.018, 3.871, 15847.419, "", 559.812, 7.11, 0.3, 42.5, 83.241, 4.7, 73., 
  0.756}, {"AZE", "Asia", "Azerbaijan", "2021-03-02", 235014., 352., 227.143, 
  3225., 2., 3., 23178.809, 34.717, 22.402, 318.073, 0.197, 0.296, 1.43, "", 
  "", "", "", "", "", "", "", "", "", "", "", "", "", "", "", "", "", "", "", 
  "", 11650., "", "", "", 1149., 67.59, 1.0139175*^7, 119.309, 32.4, 6.018, 
  3.871, 15847.419, "", 559.812, 7.11, 0.3, 42.5, 83.241, 4.7, 73., 0.756}, 
 {"AZE", "Asia", "Azerbaijan", "2021-03-03", 235333., 319., 241.286, 3230., 
  5., 3.429, 23210.271, 31.462, 23.797, 318.566, 0.493, 0.338, 1.41, "", "", 
  "", "", "", "", "", "", "", "", "", "", "", "", "", "", "", 337315., 
  337315., "", "", 13371., 3.33, 3.33, "", 1319., 67.59, 1.0139175*^7, 
  119.309, 32.4, 6.018, 3.871, 15847.419, "", 559.812, 7.11, 0.3, 42.5, 
  83.241, 4.7, 73., 0.756}, {"AZE", "Asia", "Azerbaijan", "2021-03-04", 
  235647., 314., 268.143, 3232., 2., 3.286, 23241.24, 30.969, 26.446, 
  318.764, 0.197, 0.324, 1.4, "", "", "", "", "", "", "", "", "", "", "", "", 
  "", "", "", "", "", "", "", "", "", 13719., "", "", "", 1353., 67.59, 
  1.0139175*^7, 119.309, 32.4, 6.018, 3.871, 15847.419, "", 559.812, 7.11, 
  0.3, 42.5, 83.241, 4.7, 73., 0.756}, {"AZE", "Asia", "Azerbaijan", 
  "2021-03-05", 236012., 365., 289., 3235., 3., 3.143, 23277.239, 35.999, 
  28.503, 319.059, 0.296, 0.31, 1.4, "", "", "", "", "", "", "", "", "", "", 
  "", "", "", "", "", "", "", "", "", "", "", 14067., "", "", "", 1387., 
  67.59, 1.0139175*^7, 119.309, 32.4, 6.018, 3.871, 15847.419, "", 559.812, 
  7.11, 0.3, 42.5, 83.241, 4.7, 73., 0.756}, {"AZE", "Asia", "Azerbaijan", 
  "2021-03-06", 236365., 353., 299.714, 3238., 3., 2.857, 23312.054, 34.815, 
  29.56, 319.355, 0.296, 0.282, 1.38, "", "", "", "", "", "", "", "", "", "", 
  "", "", "", "", "", "", "", "", "", "", "", 14415., "", "", "", 1422., 
  67.59, 1.0139175*^7, 119.309, 32.4, 6.018, 3.871, 15847.419, "", 559.812, 
  7.11, 0.3, 42.5, 83.241, 4.7, 73., 0.756}, {"AZE", "Asia", "Azerbaijan", 
  "2021-03-07", 236768., 403., 318.714, 3241., 3., 3., 23351.801, 39.747, 
  31.434, 319.651, 0.296, 0.296, 1.39, "", "", "", "", "", "", "", "", "", 
  "", "", "", "", "", "", "", "", "", "", "", "", 14763., "", "", "", 1456., 
  67.59, 1.0139175*^7, 119.309, 32.4, 6.018, 3.871, 15847.419, "", 559.812, 
  7.11, 0.3, 42.5, 83.241, 4.7, 73., 0.756}, {"AZE", "Asia", "Azerbaijan", 
  "2021-03-08", 236963., 195., 328.714, 3247., 6., 3.429, 23371.034, 19.232, 
  32.42, 320.243, 0.592, 0.338, 1.38, "", "", "", "", "", "", "", "", "", "", 
  "", "", "", "", "", "", "", "", "", "", "", 15110., "", "", "", 1490., 
  67.59, 1.0139175*^7, 119.309, 32.4, 6.018, 3.871, 15847.419, "", 559.812, 
  7.11, 0.3, 42.5, 83.241, 4.7, 73., 0.756}, {"AZE", "Asia", "Azerbaijan", 
  "2021-03-09", 237260., 297., 320.857, 3250., 3., 3.571, 23400.326, 29.292, 
  31.645, 320.539, 0.296, 0.352, 1.39, "", "", "", "", "", "", "", "", "", 
  "", "", "", "", "", "", "", "", 411496., 411496., "", "", 13737., 4.06, 
  4.06, "", 1355., 67.59, 1.0139175*^7, 119.309, 32.4, 6.018, 3.871, 
  15847.419, "", 559.812, 7.11, 0.3, 42.5, 83.241, 4.7, 73., 0.756}, 
 {"AZE", "Asia", "Azerbaijan", "2021-03-10", 237775., 515., 348.857, 3257., 
  7., 3.857, 23451.119, 50.793, 34.407, 321.229, 0.69, 0.38, 1.49, "", "", 
  "", "", "", "", "", "", "", "", "", "", "", "", "", "", "", 428635., 
  428635., "", 17139., 13046., 4.23, 4.23, "", 1287., 67.59, 1.0139175*^7, 
  119.309, 32.4, 6.018, 3.871, 15847.419, "", 559.812, 7.11, 0.3, 42.5, 
  83.241, 4.7, 73., 0.756}, {"AZE", "Asia", "Azerbaijan", "2021-03-11", 
  238383., 608., 390.857, 3262., 5., 4.286, 23511.084, 59.965, 38.549, 
  321.722, 0.493, 0.423, 1.56, "", "", "", "", "", "", "", "", "", "", "", 
  "", "", "", "", "", "", 436849., 436849., "", 8214., 12453., 4.31, 4.31, 
  "", 1228., 67.59, 1.0139175*^7, 119.309, 32.4, 6.018, 3.871, 15847.419, "", 
  559.812, 7.11, 0.3, 42.5, 83.241, 4.7, 73., 0.756}, 
 {"AZE", "Asia", "Azerbaijan", "2021-03-12", 238959., 576., 421., 3268., 6., 
  4.714, 23567.894, 56.809, 41.522, 322.314, 0.592, 0.465, 1.58, "", "", "", 
  "", "", "", "", "", "", "", "", "", "", "", "", "", "", 443888., 443888., 
  "", 7039., 11692., 4.38, 4.38, "", 1153., 67.59, 1.0139175*^7, 119.309, 
  32.4, 6.018, 3.871, 15847.419, "", 559.812, 7.11, 0.3, 42.5, 83.241, 4.7, 
  73., 0.756}, {"AZE", "Asia", "Azerbaijan", "2021-03-13", 239692., 733., 
  475.286, 3276., 8., 5.429, 23640.188, 72.294, 46.876, 323.103, 0.789, 
  0.535, 1.59, "", "", "", "", "", "", "", "", "", "", "", "", "", "", "", 
  "", "", 450316., 450316., "", 6428., 10844., 4.44, 4.44, "", 1070., 67.59, 
  1.0139175*^7, 119.309, 32.4, 6.018, 3.871, 15847.419, "", 559.812, 7.11, 
  0.3, 42.5, 83.241, 4.7, 73., 0.756}, {"AZE", "Asia", "Azerbaijan", 
  "2021-03-14", 240295., 603., 503.857, 3282., 6., 5.857, 23699.66, 59.472, 
  49.694, 323.695, 0.592, 0.578, 1.57, "", "", "", "", "", "", "", "", "", 
  "", "", "", "", "", "", "", "", 453586., 453586., "", 3270., 9545., 4.47, 
  4.47, "", 941., 67.59, 1.0139175*^7, 119.309, 32.4, 6.018, 3.871, 
  15847.419, "", 559.812, 7.11, 0.3, 42.5, 83.241, 4.7, 73., 0.756}, 
 {"AZE", "Asia", "Azerbaijan", "2021-03-15", 240671., 376., 529.714, 3286., 
  4., 5.571, 23736.744, 37.084, 52.244, 324.089, 0.395, 0.549, 1.57, "", "", 
  "", "", "", "", "", "", "", "", "", "", "", "", "", "", "", "", "", "", "", 
  8471., "", "", "", 835., 67.59, 1.0139175*^7, 119.309, 32.4, 6.018, 3.871, 
  15847.419, "", 559.812, 7.11, 0.3, 42.5, 83.241, 4.7, 73., 0.756}, 
 {"AZE", "Asia", "Azerbaijan", "2021-03-16", 241651., 980., 627.286, 3298., 
  12., 6.857, 23833.399, 96.655, 61.868, 325.273, 1.184, 0.676, 1.59, "", "", 
  "", "", "", "", "", "", "", "", "", "", "", "", "", "", "", "", "", "", "", 
  7398., "", "", "", 730., 67.59, 1.0139175*^7, 119.309, 32.4, 6.018, 3.871, 
  15847.419, "", 559.812, 7.11, 0.3, 42.5, 83.241, 4.7, 73., 0.756}, 
 {"AZE", "Asia", "Azerbaijan", "2021-03-17", 242491., 840., 673.714, 3307., 
  9., 7.143, 23916.246, 82.847, 66.447, 326.161, 0.888, 0.704, 1.55, "", "", 
  "", "", "", "", "", "", "", "", "", "", "", "", "", "", "", "", "", "", "", 
  5641., "", "", "", 556., 67.59, 1.0139175*^7, 119.309, 32.4, 6.018, 3.871, 
  15847.419, "", 559.812, 7.11, 0.3, 42.5, 83.241, 4.7, 73., 0.756}, 
 {"AZE", "Asia", "Azerbaijan", "2021-03-18", 243424., 933., 720.143, 3314., 
  7., 7.429, 24008.265, 92.019, 71.026, 326.851, 0.69, 0.733, 1.52, "", "", 
  "", "", "", "", "", "", "", "", "", "", "", "", "", "", "", "", "", "", "", 
  5160., "", "", "", 509., 67.59, 1.0139175*^7, 119.309, 32.4, 6.018, 3.871, 
  15847.419, "", 559.812, 7.11, 0.3, 42.5, 83.241, 4.7, 73., 0.756}, 
 {"AZE", "Asia", "Azerbaijan", "2021-03-19", 244303., 879., 763.429, 3325., 
  11., 8.143, 24094.958, 86.693, 75.295, 327.936, 1.085, 0.803, 1.49, "", "", 
  "", "", "", "", "", "", "", "", "", "", "", "", "", "", "", "", "", "", "", 
  4847., "", "", "", 478., 67.59, 1.0139175*^7, 119.309, 32.4, 6.018, 3.871, 
  15847.419, "", 559.812, 7.11, 0.3, 42.5, 83.241, 4.7, 73., 0.756}, 
 {"AZE", "Asia", "Azerbaijan", "2021-03-20", 245490., 1187., 828.286, 3339., 
  14., 9., 24212.029, 117.071, 81.692, 329.317, 1.381, 0.888, 1.49, "", "", 
  "", "", "", "", "", "", "", "", "", "", "", "", "", "", "", 482664., 
  482664., "", "", 4621., 4.76, 4.76, "", 456., 70.37, 1.0139175*^7, 119.309, 
  32.4, 6.018, 3.871, 15847.419, "", 559.812, 7.11, 0.3, 42.5, 83.241, 4.7, 
  73., 0.756}, {"AZE", "Asia", "Azerbaijan", "2021-03-21", 246304., 814., 
  858.429, 3351., 12., 9.857, 24292.312, 80.283, 84.665, 330.5, 1.184, 0.972, 
  1.46, "", "", "", "", "", "", "", "", "", "", "", "", "", "", "", "", "", 
  "", "", "", "", 4815., "", "", "", 475., 70.37, 1.0139175*^7, 119.309, 
  32.4, 6.018, 3.871, 15847.419, "", 559.812, 7.11, 0.3, 42.5, 83.241, 4.7, 
  73., 0.756}, {"AZE", "Asia", "Azerbaijan", "2021-03-22", 246974., 670., 
  900.429, 3366., 15., 11.429, 24358.392, 66.08, 88.807, 331.98, 1.479, 
  1.127, 1.48, "", "", "", "", "", "", "", "", "", "", "", "", "", "", "", 
  "", "", "", "", "", "", 4783., "", "", "", 472., 70.37, 1.0139175*^7, 
  119.309, 32.4, 6.018, 3.871, 15847.419, "", 559.812, 7.11, 0.3, 42.5, 
  83.241, 4.7, 73., 0.756}, {"AZE", "Asia", "Azerbaijan", "2021-03-23", 
  248307., 1333., 950.857, 3384., 18., 12.286, 24489.862, 131.47, 93.781, 
  333.755, 1.775, 1.212, 1.49, "", "", "", "", "", "", "", "", "", "", "", 
  "", "", "", "", "", "", "", "", "", "", 4752., "", "", "", 469., 70.37, 
  1.0139175*^7, 119.309, 32.4, 6.018, 3.871, 15847.419, "", 559.812, 7.11, 
  0.3, 42.5, 83.241, 4.7, 73., 0.756}, {"AZE", "Asia", "Azerbaijan", 
  "2021-03-24", 249492., 1185., 1000.143, 3404., 20., 13.857, 24606.736, 
  116.873, 98.641, 335.728, 1.973, 1.367, 1.49, "", "", "", "", "", "", "", 
  "", "", "", "", "", "", "", "", "", "", "", "", "", "", 4720., "", "", "", 
  466., 70.37, 1.0139175*^7, 119.309, 32.4, 6.018, 3.871, 15847.419, "", 
  559.812, 7.11, 0.3, 42.5, 83.241, 4.7, 73., 0.756}, 
 {"AZE", "Asia", "Azerbaijan", "2021-03-25", 250921., 1429., 1071., 3421., 
  17., 15.286, 24747.674, 140.938, 105.63, 337.404, 1.677, 1.508, 1.52, "", 
  "", "", "", "", "", "", "", "", "", "", "", "", "", "", "", "", "", "", "", 
  "", 4689., "", "", "", 462., 70.37, 1.0139175*^7, 119.309, 32.4, 6.018, 
  3.871, 15847.419, "", 559.812, 7.11, 0.3, 42.5, 83.241, 4.7, 73., 0.756}, 
 {"AZE", "Asia", "Azerbaijan", "2021-03-26", 252680., 1759., 1196.714, 3445., 
  24., 17.143, 24921.16, 173.486, 118.029, 339.771, 2.367, 1.691, 1.55, "", 
  "", "", "", "", "", "", "", "", "", "", "", "", "", "", "", "", 510420., 
  510420., "", "", 4657., 5.03, 5.03, "", 459., 70.37, 1.0139175*^7, 119.309, 
  32.4, 6.018, 3.871, 15847.419, "", 559.812, 7.11, 0.3, 42.5, 83.241, 4.7, 
  73., 0.756}, {"AZE", "Asia", "Azerbaijan", "2021-03-27", 254370., 1690., 
  1268.571, 3464., 19., 17.857, 25087.84, 166.68, 125.116, 341.645, 1.874, 
  1.761, 1.54, "", "", "", "", "", "", "", "", "", "", "", "", "", "", "", 
  "", "", "", "", "", "", 12202., "", "", "", 1203., 70.37, 1.0139175*^7, 
  119.309, 32.4, 6.018, 3.871, 15847.419, "", 559.812, 7.11, 0.3, 42.5, 
  83.241, 4.7, 73., 0.756}, {"AZE", "Asia", "Azerbaijan", "2021-03-28", 
  256201., 1831., 1413.857, 3491., 27., 20., 25268.427, 180.587, 139.445, 
  344.308, 2.663, 1.973, 1.53, "", "", "", "", "", "", "", "", "", "", "", 
  "", "", "", "", "", "", "", "", "", "", 19778., "", "", "", 1951., 70.37, 
  1.0139175*^7, 119.309, 32.4, 6.018, 3.871, 15847.419, "", 559.812, 7.11, 
  0.3, 42.5, 83.241, 4.7, 73., 0.756}, {"AZE", "Asia", "Azerbaijan", 
  "2021-03-29", 257330., 1129., 1479.429, 3513., 22., 21., 25379.777, 111.35, 
  145.912, 346.478, 2.17, 2.071, 1.5, "", "", "", "", "", "", "", "", "", "", 
  "", "", "", "", "", "", "", "", "", "", "", 27354., "", "", "", 2698., 
  70.37, 1.0139175*^7, 119.309, 32.4, 6.018, 3.871, 15847.419, "", 559.812, 
  7.11, 0.3, 42.5, 83.241, 4.7, 73., 0.756}, {"AZE", "Asia", "Azerbaijan", 
  "2021-03-30", 259476., 2146., 1595.571, 3538., 25., 22., 25591.431, 
  211.654, 157.367, 348.944, 2.466, 2.17, 1.48, "", "", "", "", "", "", "", 
  "", "", "", "", "", "", "", "", "", "", "", "", "", "", 34930., "", "", "", 
  3445., 67.59, 1.0139175*^7, 119.309, 32.4, 6.018, 3.871, 15847.419, "", 
  559.812, 7.11, 0.3, 42.5, 83.241, 4.7, 73., 0.756}, 
 {"AZE", "Asia", "Azerbaijan", "2021-03-31", 261713., 2237., 1745.857, 3567., 
  29., 23.286, 25812.061, 220.629, 172.189, 351.804, 2.86, 2.297, 1.44, "", 
  "", "", "", "", "", "", "", "", "", "", "", "", "", "", "", "", "", "", "", 
  "", 42505., "", "", "", 4192., 67.59, 1.0139175*^7, 119.309, 32.4, 6.018, 
  3.871, 15847.419, "", 559.812, 7.11, 0.3, 42.5, 83.241, 4.7, 73., 0.756}, 
 {"AZE", "Asia", "Azerbaijan", "2021-04-01", 263961., 2248., 1862.857, 3593., 
  26., 24.571, 26033.775, 221.714, 183.729, 354.368, 2.564, 2.423, 1.39, "", 
  "", "", "", "", "", "", "", "", "", "", "", "", "", "", "", "", 856363., 
  558485., 297878., "", 50081., 8.45, 5.51, 2.94, 4939., 67.59, 1.0139175*^7, 
  119.309, 32.4, 6.018, 3.871, 15847.419, "", 559.812, 7.11, 0.3, 42.5, 
  83.241, 4.7, 73., 0.756}, {"AZE", "Asia", "Azerbaijan", "2021-04-02", 
  266322., 2361., 1948.857, 3617., 24., 24.571, 26266.634, 232.859, 192.211, 
  356.735, 2.367, 2.423, 1.34, "", "", "", "", "", "", "", "", "", "", "", 
  "", "", "", "", "", "", 889033., 569994., 319039., 32670., 54088., 8.77, 
  5.62, 3.15, 5335., 67.59, 1.0139175*^7, 119.309, 32.4, 6.018, 3.871, 
  15847.419, "", 559.812, 7.11, 0.3, 42.5, 83.241, 4.7, 73., 0.756}, 
 {"AZE", "Asia", "Azerbaijan", "2021-04-03", 268174., 1852., 1972., 3648., 
  31., 26.286, 26449.292, 182.658, 194.493, 359.793, 3.057, 2.592, 1.29, "", 
  "", "", "", "", "", "", "", "", "", "", "", "", "", "", "", "", 924813., 
  582463., 342350., 35780., 50962., 9.12, 5.74, 3.38, 5026., 70.37, 
  1.0139175*^7, 119.309, 32.4, 6.018, 3.871, 15847.419, "", 559.812, 7.11, 
  0.3, 42.5, 83.241, 4.7, 73., 0.756}, {"AZE", "Asia", "Azerbaijan", 
  "2021-04-04", 270735., 2561., 2076.286, 3677., 29., 26.571, 26701.877, 
  252.585, 204.779, 362.653, 2.86, 2.621, 1.27, "", "", "", "", "", "", "", 
  "", "", "", "", "", "", "", "", "", "", 947745., 590914., 356831., 22932., 
  46002., 9.35, 5.83, 3.52, 4537., 70.37, 1.0139175*^7, 119.309, 32.4, 6.018, 
  3.871, 15847.419, "", 559.812, 7.11, 0.3, 42.5, 83.241, 4.7, 73., 0.756}, 
 {"AZE", "Asia", "Azerbaijan", "2021-04-05", 271834., 1099., 2072., 3711., 
  34., 28.286, 26810.268, 108.391, 204.356, 366.006, 3.353, 2.79, 1.23, "", 
  "", "", "", "", "", "", "", "", "", "", "", "", "", "", "", "", 947947., 
  591012., 356935., 202., 37794., 9.35, 5.83, 3.52, 3728., 72.22, 
  1.0139175*^7, 119.309, 32.4, 6.018, 3.871, 15847.419, "", 559.812, 7.11, 
  0.3, 42.5, 83.241, 4.7, 73., 0.756}, {"AZE", "Asia", "Azerbaijan", 
  "2021-04-06", 273869., 2035., 2056.143, 3743., 32., 29.286, 27010.975, 
  200.707, 202.792, 369.162, 3.156, 2.888, 1.19, "", "", "", "", "", "", "", 
  "", "", "", "", "", "", "", "", "", "", 982291., 611471., 370820., 34344., 
  34463., 9.69, 6.03, 3.66, 3399., 72.22, 1.0139175*^7, 119.309, 32.4, 6.018, 
  3.871, 15847.419, "", 559.812, 7.11, 0.3, 42.5, 83.241, 4.7, 73., 0.756}, 
 {"AZE", "Asia", "Azerbaijan", "2021-04-07", 276464., 2595., 2107.286, 3780., 
  37., 30.429, 27266.913, 255.938, 207.836, 372.811, 3.649, 3.001, 1.19, "", 
  "", "", "", "", "", "", "", "", "", "", "", "", "", "", "", "", 1.02579*^6, 
  639463., 386327., 43499., 32441., 10.12, 6.31, 3.81, 3200., 72.22, 
  1.0139175*^7, 119.309, 32.4, 6.018, 3.871, 15847.419, "", 559.812, 7.11, 
  0.3, 42.5, 83.241, 4.7, 73., 0.756}, {"AZE", "Asia", "Azerbaijan", 
  "2021-04-08", 279181., 2717., 2174.286, 3811., 31., 31.143, 27534.883, 
  267.971, 214.444, 375.869, 3.057, 3.072, 1.18, "", "", "", "", "", "", "", 
  "", "", "", "", "", "", "", "", "", "", 1.069488*^6, 672503., 396985., 
  43698., 30446., 10.55, 6.63, 3.92, 3003., 72.22, 1.0139175*^7, 119.309, 
  32.4, 6.018, 3.871, 15847.419, "", 559.812, 7.11, 0.3, 42.5, 83.241, 4.7, 
  73., 0.756}, {"AZE", "Asia", "Azerbaijan", "2021-04-09", 281387., 2206., 
  2152.143, 3846., 35., 32.714, 27752.455, 217.572, 212.26, 379.321, 3.452, 
  3.227, 1.14, "", "", "", "", "", "", "", "", "", "", "", "", "", "", "", 
  "", "", 1.111722*^6, 706433., 405289., 42234., 31813., 10.96, 6.97, 4., 
  3138., 72.22, 1.0139175*^7, 119.309, 32.4, 6.018, 3.871, 15847.419, "", 
  559.812, 7.11, 0.3, 42.5, 83.241, 4.7, 73., 0.756}, 
 {"AZE", "Asia", "Azerbaijan", "2021-04-10", 283579., 2192., 2200.714, 3879., 
  33., 33., 27968.646, 216.191, 217.051, 382.576, 3.255, 3.255, 1.11, "", "", 
  "", "", "", "", "", "", "", "", "", "", "", "", "", "", "", 1.153549*^6, 
  739319., 414230., 41827., 32677., 11.38, 7.29, 4.09, 3223., 72.22, 
  1.0139175*^7, 119.309, 32.4, 6.018, 3.871, 15847.419, "", 559.812, 7.11, 
  0.3, 42.5, 83.241, 4.7, 73., 0.756}, {"AZE", "Asia", "Azerbaijan", 
  "2021-04-11", 285993., 2414., 2179.714, 3915., 36., 34., 28206.733, 
  238.086, 214.979, 386.126, 3.551, 3.353, 1.09, "", "", "", "", "", "", "", 
  "", "", "", "", "", "", "", "", "", "", 1.177087*^6, 758275., 418812., 
  23538., 32763., 11.61, 7.48, 4.13, 3231., 72.22, 1.0139175*^7, 119.309, 
  32.4, 6.018, 3.871, 15847.419, "", 559.812, 7.11, 0.3, 42.5, 83.241, 4.7, 
  73., 0.756}, {"AZE", "Asia", "Azerbaijan", "2021-04-12", 287144., 1151., 
  2187.143, 3944., 29., 33.286, 28320.253, 113.52, 215.712, 388.986, 2.86, 
  3.283, 1.07, "", "", "", "", "", "", "", "", "", "", "", "", "", "", "", 
  "", "", 1.177187*^6, 758289., 418898., 100., 32749., 11.61, 7.48, 4.13, 
  3230., 72.22, 1.0139175*^7, 119.309, 32.4, 6.018, 3.871, 15847.419, "", 
  559.812, 7.11, 0.3, 42.5, 83.241, 4.7, 73., 0.756}, 
 {"AZE", "Asia", "Azerbaijan", "2021-04-13", 289601., 2457., 2247.429, 3978., 
  34., 33.571, 28562.58, 242.327, 221.658, 392.34, 3.353, 3.311, 1.05, "", 
  "", "", "", "", "", "", "", "", "", "", "", "", "", "", "", "", 
  1.212163*^6, 787066., 425097., 34976., 32839., 11.96, 7.76, 4.19, 3239., 
  72.22, 1.0139175*^7, 119.309, 32.4, 6.018, 3.871, 15847.419, "", 559.812, 
  7.11, 0.3, 42.5, 83.241, 4.7, 73., 0.756}, {"AZE", "Asia", "Azerbaijan", 
  "2021-04-14", 291894., 2293., 2204.286, 4009., 31., 32.714, 28788.733, 
  226.153, 217.403, 395.397, 3.057, 3.227, 1.03, "", "", "", "", "", "", "", 
  "", "", "", "", "", "", "", "", "", "", 1.243191*^6, 813413., 429778., 
  31028., 31057., 12.26, 8.02, 4.24, 3063., 72.22, 1.0139175*^7, 119.309, 
  32.4, 6.018, 3.871, 15847.419, "", 559.812, 7.11, 0.3, 42.5, 83.241, 4.7, 
  73., 0.756}, {"AZE", "Asia", "Azerbaijan", "2021-04-15", 294211., 2317., 
  2147.143, 4045., 36., 33.429, 29017.252, 228.52, 211.767, 398.948, 3.551, 
  3.297, 1.01, "", "", "", "", "", "", "", "", "", "", "", "", "", "", "", 
  "", "", 1.271791*^6, 837304., 434487., 28600., 28900., 12.54, 8.26, 4.29, 
  2850., 72.22, 1.0139175*^7, 119.309, 32.4, 6.018, 3.871, 15847.419, "", 
  559.812, 7.11, 0.3, 42.5, 83.241, 4.7, 73., 0.756}, 
 {"AZE", "Asia", "Azerbaijan", "2021-04-16", 296374., 2163., 2141., 4077., 
  32., 33., 29230.583, 213.331, 211.161, 402.104, 3.156, 3.255, 1., "", "", 
  "", "", "", "", "", "", "", "", "", "", "", "", "", "", "", 1.299323*^6, 
  859338., 439985., 27532., 26800., 12.81, 8.48, 4.34, 2643., 72.22, 
  1.0139175*^7, 119.309, 32.4, 6.018, 3.871, 15847.419, "", 559.812, 7.11, 
  0.3, 42.5, 83.241, 4.7, 73., 0.756}, {"AZE", "Asia", "Azerbaijan", 
  "2021-04-17", 298522., 2148., 2134.714, 4107., 30., 32.571, 29442.435, 
  211.852, 210.541, 405.063, 2.959, 3.212, 0.98, "", "", "", "", "", "", "", 
  "", "", "", "", "", "", "", "", "", "", 1.325034*^6, 879356., 445678., 
  25711., 24498., 13.07, 8.67, 4.4, 2416., 72.22, 1.0139175*^7, 119.309, 
  32.4, 6.018, 3.871, 15847.419, "", 559.812, 7.11, 0.3, 42.5, 83.241, 4.7, 
  73., 0.756}, {"AZE", "Asia", "Azerbaijan", "2021-04-18", 300666., 2144., 
  2096.143, 4140., 33., 32.143, 29653.892, 211.457, 206.737, 408.317, 3.255, 
  3.17, 0.97, "", "", "", "", "", "", "", "", "", "", "", "", "", "", "", "", 
  "", 1.337361*^6, 889216., 448145., 12327., 22896., 13.19, 8.77, 4.42, 
  2258., 72.22, 1.0139175*^7, 119.309, 32.4, 6.018, 3.871, 15847.419, "", 
  559.812, 7.11, 0.3, 42.5, 83.241, 4.7, 73., 0.756}, 
 {"AZE", "Asia", "Azerbaijan", "2021-04-19", 301661., 995., 2073.857, 4169., 
  29., 32.143, 29752.026, 98.134, 204.539, 411.177, 2.86, 3.17, 0.95, "", "", 
  "", "", "", "", "", "", "", "", "", "", "", "", "", "", "", 1.33738*^6, 
  889232., 448148., 19., 22885., 13.19, 8.77, 4.42, 2257., 72.22, 
  1.0139175*^7, 119.309, 32.4, 6.018, 3.871, 15847.419, "", 559.812, 7.11, 
  0.3, 42.5, 83.241, 4.7, 73., 0.756}, {"AZE", "Asia", "Azerbaijan", 
  "2021-04-20", 303858., 2197., 2036.714, 4203., 34., 32.143, 29968.71, 
  216.684, 200.876, 414.531, 3.353, 3.17, 0.94, "", "", "", "", "", "", "", 
  "", "", "", "", "", "", "", "", "", "", 1.35221*^6, 899213., 452997., 
  14830., 20007., 13.34, 8.87, 4.47, 1973., 72.22, 1.0139175*^7, 119.309, 
  32.4, 6.018, 3.871, 15847.419, "", 559.812, 7.11, 0.3, 42.5, 83.241, 4.7, 
  73., 0.756}, {"AZE", "Asia", "Azerbaijan", "2021-04-21", 305933., 2075., 
  2005.571, 4235., 32., 32.286, 30173.362, 204.652, 197.804, 417.687, 3.156, 
  3.184, 0.91, "", "", "", "", "", "", "", "", "", "", "", "", "", "", "", 
  "", "", 1.36689*^6, 908672., 458218., 14680., 17671., 13.48, 8.96, 4.52, 
  1743., 72.22, 1.0139175*^7, 119.309, 32.4, 6.018, 3.871, 15847.419, "", 
  559.812, 7.11, 0.3, 42.5, 83.241, 4.7, 73., 0.756}, 
 {"AZE", "Asia", "Azerbaijan", "2021-04-22", 307980., 2047., 1967., 4274., 
  39., 32.714, 30375.252, 201.89, 194., 421.533, 3.846, 3.227, 0.89, "", "", 
  "", "", "", "", "", "", "", "", "", "", "", "", "", "", "", 1.381967*^6, 
  917877., 464090., 15077., 15739., 13.63, 9.05, 4.58, 1552., 72.22, 
  1.0139175*^7, 119.309, 32.4, 6.018, 3.871, 15847.419, "", 559.812, 7.11, 
  0.3, 42.5, 83.241, 4.7, 73., 0.756}, {"AZE", "Asia", "Azerbaijan", 
  "2021-04-23", 309789., 1809., 1916.429, 4307., 33., 32.857, 30553.669, 
  178.417, 189.012, 424.788, 3.255, 3.241, 0.86, "", "", "", "", "", "", "", 
  "", "", "", "", "", "", "", "", "", "", 1.396391*^6, 926076., 470315., 
  14424., 13867., 13.77, 9.13, 4.64, 1368., 72.22, 1.0139175*^7, 119.309, 
  32.4, 6.018, 3.871, 15847.419, "", 559.812, 7.11, 0.3, 42.5, 83.241, 4.7, 
  73., 0.756}, {"AZE", "Asia", "Azerbaijan", "2021-04-24", 311465., 1676., 
  1849., 4342., 35., 33.571, 30718.969, 165.299, 182.362, 428.24, 3.452, 
  3.311, 0.83, "", "", "", "", "", "", "", "", "", "", "", "", "", "", "", 
  "", "", 1.412481*^6, 934906., 477575., 16090., 12492., 13.93, 9.22, 4.71, 
  1232., 72.22, 1.0139175*^7, 119.309, 32.4, 6.018, 3.871, 15847.419, "", 
  559.812, 7.11, 0.3, 42.5, 83.241, 4.7, 73., 0.756}, 
 {"AZE", "Asia", "Azerbaijan", "2021-04-25", 313006., 1541., 1762.857, 4371., 
  29., 33., 30870.954, 151.985, 173.866, 431.1, 2.86, 3.255, 0.8, "", "", "", 
  "", "", "", "", "", "", "", "", "", "", "", "", "", "", 1.423295*^6, 
  939098., 484197., 10814., 12276., 14.04, 9.26, 4.78, 1211., 72.22, 
  1.0139175*^7, 119.309, 32.4, 6.018, 3.871, 15847.419, "", 559.812, 7.11, 
  0.3, 42.5, 83.241, 4.7, 73., 0.756}, {"AZE", "Asia", "Azerbaijan", 
  "2021-04-26", 313812., 806., 1735.857, 4402., 31., 33.286, 30950.447, 
  79.494, 171.203, 434.158, 3.057, 3.283, 0.78, "", "", "", "", "", "", "", 
  "", "", "", "", "", "", "", "", "", "", 1.42366*^6, 939460., 484200., 365., 
  12326., 14.04, 9.27, 4.78, 1216., 73.15, 1.0139175*^7, 119.309, 32.4, 
  6.018, 3.871, 15847.419, "", 559.812, 7.11, 0.3, 42.5, 83.241, 4.7, 73., 
  0.756}, {"AZE", "Asia", "Azerbaijan", "2021-04-27", 315119., 1307., 
  1608.714, 4429., 27., 32.286, 31079.353, 128.906, 158.663, 436.821, 2.663, 
  3.184, 0.75, "", "", "", "", "", "", "", "", "", "", "", "", "", "", "", 
  "", "", 1.440243*^6, 946834., 493409., 16583., 12576., 14.2, 9.34, 4.87, 
  1240., 73.15, 1.0139175*^7, 119.309, 32.4, 6.018, 3.871, 15847.419, "", 
  559.812, 7.11, 0.3, 42.5, 83.241, 4.7, 73., 0.756}, 
 {"AZE", "Asia", "Azerbaijan", "2021-04-28", 316521., 1402., 1512.571, 4461., 
  32., 32.286, 31217.629, 138.276, 149.181, 439.977, 3.156, 3.184, 0.74, "", 
  "", "", "", "", "", "", "", "", 3.206917*^6, 316.29, "", "", "", "", "", 
  "tests performed", 1.456114*^6, 953545., 502569., 15871., 12746., 14.36, 
  9.4, 4.96, 1257., 73.15, 1.0139175*^7, 119.309, 32.4, 6.018, 3.871, 
  15847.419, "", 559.812, 7.11, 0.3, 42.5, 83.241, 4.7, 73., 0.756}, 
 {"AZE", "Asia", "Azerbaijan", "2021-04-29", 317913., 1392., 1419., 4490., 
  29., 30.857, 31354.918, 137.289, 139.952, 442.837, 2.86, 3.043, 0.73, "", 
  "", "", "", "", "", "", "", 11194., 3.218111*^6, 317.394, 1.104, "", "", 
  "", "", "tests performed", 1.471579*^6, 959804., 511775., 15465., 12802., 
  14.51, 9.47, 5.05, 1263., 73.15, 1.0139175*^7, 119.309, 32.4, 6.018, 3.871, 
  15847.419, "", 559.812, 7.11, 0.3, 42.5, 83.241, 4.7, 73., 0.756}, 
 {"AZE", "Asia", "Azerbaijan", "2021-04-30", 319109., 1196., 1331.429, 4517., 
  27., 30., 31472.876, 117.958, 131.315, 445.5, 2.663, 2.959, 0.73, "", "", 
  "", "", "", "", "", "", 11756., 3.229867*^6, 318.553, 1.159, "", "", "", 
  "", "tests performed", 1.488218*^6, 966132., 522086., 16639., 13118., 
  14.68, 9.53, 5.15, 1294., 73.15, 1.0139175*^7, 119.309, 32.4, 6.018, 3.871, 
  15847.419, "", 559.812, 7.11, 0.3, 42.5, 83.241, 4.7, 73., 0.756}, 
 {"AZE", "Asia", "Azerbaijan", "2021-05-01", 320322., 1213., 1265.286, 4538., 
  21., 28., 31592.511, 119.635, 124.792, 447.571, 2.071, 2.762, 0.72, "", "", 
  "", "", "", "", "", "", 11319., 3.241186*^6, 319.67, 1.116, "", "", "", "", 
  "tests performed", 1.505206*^6, 971523., 533683., 16988., 13246., 14.85, 
  9.58, 5.26, 1306., 75.93, 1.0139175*^7, 119.309, 32.4, 6.018, 3.871, 
  15847.419, "", 559.812, 7.11, 0.3, 42.5, 83.241, 4.7, 73., 0.756}, 
 {"AZE", "Asia", "Azerbaijan", "2021-05-02", 321380., 1058., 1196.286, 4561., 
  23., 27.143, 31696.859, 104.348, 117.986, 449.839, 2.268, 2.677, 0.7, "", 
  "", "", "", "", "", "", "", 12692., 3.253878*^6, 320.921, 1.252, "", "", 
  "", "", "tests performed", 1.516923*^6, 975208., 541715., 11717., 13375., 
  14.96, 9.62, 5.34, 1319., 75.93, 1.0139175*^7, 119.309, 32.4, 6.018, 3.871, 
  15847.419, "", 559.812, 7.11, 0.3, 42.5, 83.241, 4.7, 73., 0.756}, 
 {"AZE", "Asia", "Azerbaijan", "2021-05-03", 321798., 418., 1140.857, 4580., 
  19., 25.429, 31738.085, 41.226, 112.52, 451.713, 1.874, 2.508, 0.68, "", 
  "", "", "", "", "", "", "", 8777., 3.262655*^6, 321.787, 0.866, "", "", "", 
  "", "tests performed", "", "", "", "", 14709., "", "", "", 1451., 73.15, 
  1.0139175*^7, 119.309, 32.4, 6.018, 3.871, 15847.419, "", 559.812, 7.11, 
  0.3, 42.5, 83.241, 4.7, 73., 0.756}, {"AZE", "Asia", "Azerbaijan", 
  "2021-05-04", 322761., 963., 1091.714, 4597., 17., 24., 31833.063, 94.978, 
  107.673, 453.39, 1.677, 2.367, 0.68, "", "", "", "", "", "", "", "", 
  16508., 3.279163*^6, 323.415, 1.628, "", "", "", "", "tests performed", 
  1.536328*^6, 980005., 556323., "", 13726., 15.15, 9.67, 5.49, 1354., 73.15, 
  1.0139175*^7, 119.309, 32.4, 6.018, 3.871, 15847.419, "", 559.812, 7.11, 
  0.3, 42.5, 83.241, 4.7, 73., 0.756}, {"AZE", "Asia", "Azerbaijan", 
  "2021-05-05", 323841., 1080., 1045.714, 4617., 20., 22.286, 31939.581, 
  106.518, 103.136, 455.362, 1.973, 2.198, 0.67, "", "", "", "", "", "", "", 
  "", 10701., 3.289864*^6, 324.471, 1.055, 11850., 1.169, 0.088, 11.3, 
  "tests performed", 1.566106*^6, 987962., 578144., 29778., 15713., 15.45, 
  9.74, 5.7, 1550., 73.15, 1.0139175*^7, 119.309, 32.4, 6.018, 3.871, 
  15847.419, "", 559.812, 7.11, 0.3, 42.5, 83.241, 4.7, 73., 0.756}, 
 {"AZE", "Asia", "Azerbaijan", "2021-05-06", 324685., 844., 967.429, 4635., 
  18., 20.714, 32022.822, 83.241, 95.415, 457.138, 1.775, 2.043, 0.64, "", 
  "", "", "", "", "", "", "", 10717., 3.300581*^6, 325.528, 1.057, 11781., 
  1.162, 0.082, 12.2, "tests performed", 1.593883*^6, 992252., 601631., 
  27777., 17472., 15.72, 9.79, 5.93, 1723., 73.15, 1.0139175*^7, 119.309, 
  32.4, 6.018, 3.871, 15847.419, "", 559.812, 7.11, 0.3, 42.5, 83.241, 4.7, 
  73., 0.756}, {"AZE", "Asia", "Azerbaijan", "2021-05-07", 325407., 722., 
  899.714, 4650., 15., 19., 32094.031, 71.209, 88.736, 458.617, 1.479, 1.874, 
  0.63, "", "", "", "", "", "", "", "", 10686., 3.311267*^6, 326.582, 1.054, 
  11629., 1.147, 0.077, 12.9, "tests performed", 1.626916*^6, 996400., 
  630516., 33033., 19814., 16.05, 9.83, 6.22, 1954., 73.15, 1.0139175*^7, 
  119.309, 32.4, 6.018, 3.871, 15847.419, "", 559.812, 7.11, 0.3, 42.5, 
  83.241, 4.7, 73., 0.756}, {"AZE", "Asia", "Azerbaijan", "2021-05-08", 
  326056., 649., 819.143, 4666., 16., 18.286, 32158.04, 64.009, 80.79, 
  460.195, 1.578, 1.803, 0.62, "", "", "", "", "", "", "", "", 10244., 
  3.321511*^6, 327.592, 1.01, 11475., 1.132, 0.071, 14., "tests performed", 
  1.661772*^6, 1.001968*^6, 659804., 34856., 22367., 16.39, 9.88, 6.51, 
  2206., 73.15, 1.0139175*^7, 119.309, 32.4, 6.018, 3.871, 15847.419, "", 
  559.812, 7.11, 0.3, 42.5, 83.241, 4.7, 73., 0.756}, 
 {"AZE", "Asia", "Azerbaijan", "2021-05-09", 326716., 660., 762.286, 4680., 
  14., 17., 32223.135, 65.094, 75.182, 461.576, 1.381, 1.677, 0.61, "", "", 
  "", "", "", "", "", "", 9474., 3.330985*^6, 328.526, 0.934, 11015., 1.086, 
  0.069, 14.4, "tests performed", 1.687397*^6, 1.005678*^6, 681719., 25625., 
  24353., 16.64, 9.92, 6.72, 2402., 73.15, 1.0139175*^7, 119.309, 32.4, 
  6.018, 3.871, 15847.419, "", 559.812, 7.11, 0.3, 42.5, 83.241, 4.7, 73., 
  0.756}, {"AZE", "Asia", "Azerbaijan", "2021-05-10", 327087., 371., 755.571, 
  4698., 18., 16.857, 32259.725, 36.591, 74.52, 463.351, 1.775, 1.663, 0.6, 
  "", "", "", "", "", "", "", "", 6946., 3.337931*^6, 329.211, 0.685, 10754., 
  1.061, 0.07, 14.2, "tests performed", 1.687567*^6, 1.005704*^6, 681863., 
  170., 22992., 16.64, 9.92, 6.73, 2268., 73.15, 1.0139175*^7, 119.309, 32.4, 
  6.018, 3.871, 15847.419, "", 559.812, 7.11, 0.3, 42.5, 83.241, 4.7, 73., 
  0.756}, {"AZE", "Asia", "Azerbaijan", "2021-05-11", 327601., 514., 691.429, 
  4713., 15., 16.571, 32310.42, 50.694, 68.194, 464.831, 1.479, 1.634, 0.58, 
  "", "", "", "", "", "", "", "", 8081., 3.346012*^6, 330.008, 0.797, 9550., 
  0.942, 0.072, 13.8, "tests performed", 1.705906*^6, 1.009487*^6, 696419., 
  18339., 24225., 16.82, 9.96, 6.87, 2389., 73.15, 1.0139175*^7, 119.309, 
  32.4, 6.018, 3.871, 15847.419, "", 559.812, 7.11, 0.3, 42.5, 83.241, 4.7, 
  73., 0.756}, {"AZE", "Asia", "Azerbaijan", "2021-05-12", 328159., 558., 
  616.857, 4726., 13., 15.571, 32365.454, 55.034, 60.839, 466.113, 1.282, 
  1.536, 0.58, "", "", "", "", "", "", "", "", 7155., 3.353167*^6, 330.714, 
  0.706, 9043., 0.892, 0.068, 14.7, "tests performed", 1.72751*^6, 
  1.014495*^6, 713015., 21604., 23058., 17.04, 10.01, 7.03, 2274., 73.15, 
  1.0139175*^7, 119.309, 32.4, 6.018, 3.871, 15847.419, "", 559.812, 7.11, 
  0.3, 42.5, 83.241, 4.7, 73., 0.756}, {"AZE", "Asia", "Azerbaijan", 
  "2021-05-13", 328668., 509., 569., 4742., 16., 15.286, 32415.655, 50.201, 
  56.119, 467.691, 1.578, 1.508, 0.57, "", "", "", "", "", "", "", "", 7733., 
  3.3609*^6, 331.477, 0.763, 8617., 0.85, 0.066, 15.1, "tests performed", 
  1.748525*^6, 1.019352*^6, 729173., 21015., 22092., 17.25, 10.05, 7.19, 
  2179., 73.15, 1.0139175*^7, 119.309, 32.4, 6.018, 3.871, 15847.419, "", 
  559.812, 7.11, 0.3, 42.5, 83.241, 4.7, 73., 0.756}, 
 {"AZE", "Asia", "Azerbaijan", "2021-05-14", 328994., 326., 512.429, 4754., 
  12., 14.857, 32447.808, 32.153, 50.539, 468.874, 1.184, 1.465, 0.57, "", 
  "", "", "", "", "", "", "", 7494., 3.368394*^6, 332.216, 0.739, 8161., 
  0.805, 0.063, 15.9, "tests performed", 1.761632*^6, 1.022479*^6, 739153., 
  13107., 19245., 17.37, 10.08, 7.29, 1898., 73.15, 1.0139175*^7, 119.309, 
  32.4, 6.018, 3.871, 15847.419, "", 559.812, 7.11, 0.3, 42.5, 83.241, 4.7, 
  73., 0.756}, {"AZE", "Asia", "Azerbaijan", "2021-05-15", 329371., 377., 
  473.571, 4768., 14., 14.571, 32484.99, 37.183, 46.707, 470.255, 1.381, 
  1.437, 0.61, "", "", "", "", "", "", "", "", 7285., 3.375679*^6, 332.934, 
  0.719, 7738., 0.763, 0.061, 16.3, "tests performed", 1.777426*^6, 
  1.026376*^6, 751050., 15794., 16522., 17.53, 10.12, 7.41, 1630., 73.15, 
  1.0139175*^7, 119.309, 32.4, 6.018, 3.871, 15847.419, "", 559.812, 7.11, 
  0.3, 42.5, 83.241, 4.7, 73., 0.756}, {"AZE", "Asia", "Azerbaijan", 
  "2021-05-16", 329843., 472., 446.714, 4779., 11., 14.143, 32531.542, 
  46.552, 44.058, 471.34, 1.085, 1.395, 0.66, "", "", "", "", "", "", "", "", 
  8374., 3.384053*^6, 333.76, 0.826, 7581., 0.748, 0.059, 17., 
  "tests performed", 1.795049*^6, 1.030831*^6, 764218., 17623., 15379., 17.7, 
  10.17, 7.54, 1517., 73.15, 1.0139175*^7, 119.309, 32.4, 6.018, 3.871, 
  15847.419, "", 559.812, 7.11, 0.3, 42.5, 83.241, 4.7, 73., 0.756}, 
 {"AZE", "Asia", "Azerbaijan", "2021-05-17", 330269., 426., 454.571, 4792., 
  13., 13.429, 32573.558, 42.015, 44.833, 472.622, 1.282, 1.324, 0.68, "", 
  "", "", "", "", "", "", "", "", "", "", "", 7541., 0.744, 0.06, 16.6, 
  "tests performed", "", "", "", "", 18184., "", "", "", 1793., 78.7, 
  1.0139175*^7, 119.309, 32.4, 6.018, 3.871, 15847.419, "", 559.812, 7.11, 
  0.3, 42.5, 83.241, 4.7, 73., 0.756}, {"AZE", "Asia", "Azerbaijan", 
  "2021-05-18", 330701., 432., 442.857, 4802., 10., 12.714, 32616.165, 
  42.607, 43.678, 473.609, 0.986, 1.254, 0.67, "", "", "", "", "", "", "", 
  "", "", "", "", "", 7339., 0.724, 0.06, 16.6, "tests performed", 
  1.834657*^6, 1.042781*^6, 791876., "", 18393., 18.09, 10.28, 7.81, 1814., 
  78.7, 1.0139175*^7, 119.309, 32.4, 6.018, 3.871, 15847.419, "", 559.812, 
  7.11, 0.3, 42.5, 83.241, 4.7, 73., 0.756}, {"AZE", "Asia", "Azerbaijan", 
  "2021-05-19", 331040., 339., 411.571, 4814., 12., 12.571, 32649.599, 
  33.435, 40.592, 474.792, 1.184, 1.24, 0.65, "", "", "", "", "", "", "", "", 
  "", 3.404046*^6, 335.732, "", 7268., 0.717, 0.057, 17.7, "tests performed", 
  1.863292*^6, 1.054414*^6, 808878., 28635., 19397., 18.38, 10.4, 7.98, 
  1913., 78.7, 1.0139175*^7, 119.309, 32.4, 6.018, 3.871, 15847.419, "", 
  559.812, 7.11, 0.3, 42.5, 83.241, 4.7, 73., 0.756}, 
 {"AZE", "Asia", "Azerbaijan", "2021-05-20", 331477., 437., 401.286, 4828., 
  14., 12.286, 32692.699, 43.1, 39.578, 476.173, 1.381, 1.212, 0.66, "", "", 
  "", "", "", "", "", "", 10568., 3.414614*^6, 336.774, 1.042, 7673., 0.757, 
  0.052, 19.1, "tests performed", 1.891703*^6, 1.068493*^6, 823210., 28411., 
  20454., 18.66, 10.54, 8.12, 2017., 78.7, 1.0139175*^7, 119.309, 32.4, 
  6.018, 3.871, 15847.419, "", 559.812, 7.11, 0.3, 42.5, 83.241, 4.7, 73., 
  0.756}, {"AZE", "Asia", "Azerbaijan", "2021-05-21", 331883., 406., 412.714, 
  4839., 11., 12.143, 32732.742, 40.043, 40.705, 477.258, 1.085, 1.198, 0.65, 
  "", "", "", "", "", "", "", "", 10569., 3.425183*^6, 337.817, 1.042, 8113., 
  0.8, 0.051, 19.7, "tests performed", 1.924805*^6, 1.089886*^6, 834919., 
  33102., 23310., 18.98, 10.75, 8.23, 2299., 78.7, 1.0139175*^7, 119.309, 
  32.4, 6.018, 3.871, 15847.419, "", 559.812, 7.11, 0.3, 42.5, 83.241, 4.7, 
  73., 0.756}, {"AZE", "Asia", "Azerbaijan", "2021-05-22", 332235., 352., 
  409.143, 4851., 12., 11.857, 32767.459, 34.717, 40.353, 478.441, 1.184, 
  1.169, 0.63, "", "", "", "", "", "", "", "", 10009., 3.435192*^6, 338.804, 
  0.987, 8502., 0.839, 0.048, 20.8, "tests performed", 1.961563*^6, 
  1.115044*^6, 846519., 36758., 26305., 19.35, 11., 8.35, 2594., 78.7, 
  1.0139175*^7, 119.309, 32.4, 6.018, 3.871, 15847.419, "", 559.812, 7.11, 
  0.3, 42.5, 83.241, 4.7, 73., 0.756}, {"AZE", "Asia", "Azerbaijan", 
  "2021-05-23", 332454., 219., 373., 4860., 9., 11.571, 32789.058, 21.599, 
  36.788, 479.329, 0.888, 1.141, 0.6, "", "", "", "", "", "", "", "", 10841., 
  3.446033*^6, 339.873, 1.069, 8854., 0.873, 0.042, 23.7, "tests performed", 
  1.986969*^6, 1.134376*^6, 852593., 25406., 27417., 19.6, 11.19, 8.41, 
  2704., 78.7, 1.0139175*^7, 119.309, 32.4, 6.018, 3.871, 15847.419, "", 
  559.812, 7.11, 0.3, 42.5, 83.241, 4.7, 73., 0.756}, 
 {"AZE", "Asia", "Azerbaijan", "2021-05-24", 332610., 156., 334.429, 4867., 
  7., 10.714, 32804.444, 15.386, 32.984, 480.019, 0.69, 1.057, 0.58, "", "", 
  "", "", "", "", "", "", 7211., 3.453244*^6, 340.584, 0.711, 8932., 0.881, 
  0.037, 26.7, "tests performed", 1.987084*^6, 1.134398*^6, 852686., 115., 
  24604., 19.6, 11.19, 8.41, 2427., 75., 1.0139175*^7, 119.309, 32.4, 6.018, 
  3.871, 15847.419, "", 559.812, 7.11, 0.3, 42.5, 83.241, 4.7, 73., 0.756}, 
 {"AZE", "Asia", "Azerbaijan", "2021-05-25", 332894., 284., 313.286, 4877., 
  10., 10.714, 32832.454, 28.01, 30.899, 481.006, 0.986, 1.057, 0.57, "", "", 
  "", "", "", "", "", "", 5546., 3.45879*^6, 341.131, 0.547, 8773., 0.865, 
  0.036, 28., "tests performed", 2.021371*^6, 1.158631*^6, 862740., 34287., 
  26673., 19.94, 11.43, 8.51, 2631., 75., 1.0139175*^7, 119.309, 32.4, 6.018, 
  3.871, 15847.419, "", 559.812, 7.11, 0.3, 42.5, 83.241, 4.7, 73., 0.756}, 
 {"AZE", "Asia", "Azerbaijan", "2021-05-26", 333097., 203., 293.857, 4885., 
  8., 10.143, 32852.476, 20.021, 28.982, 481.795, 0.789, 1., 0.56, "", "", 
  "", "", "", "", "", "", 9825., 3.468615*^6, 342.1, 0.969, 9224., 0.91, 
  0.032, 31.4, "tests performed", 2.055986*^6, 1.18478*^6, 871206., 34615., 
  27528., 20.28, 11.69, 8.59, 2715., 75., 1.0139175*^7, 119.309, 32.4, 6.018, 
  3.871, 15847.419, "", 559.812, 7.11, 0.3, 42.5, 83.241, 4.7, 73., 0.756}, 
 {"AZE", "Asia", "Azerbaijan", "2021-05-27", 333317., 220., 262.857, 4891., 
  6., 9., 32874.174, 21.698, 25.925, 482.386, 0.592, 0.888, 0.56, "", "", "", 
  "", "", "", "", "", 8397., 3.477012*^6, 342.928, 0.828, 8914., 0.879, 
  0.029, 33.9, "tests performed", 2.106889*^6, 1.226201*^6, 880688., 50903., 
  30741., 20.78, 12.09, 8.69, 3032., 75., 1.0139175*^7, 119.309, 32.4, 6.018, 
  3.871, 15847.419, "", 559.812, 7.11, 0.3, 42.5, 83.241, 4.7, 73., 0.756}, 
 {"AZE", "Asia", "Azerbaijan", "2021-05-28", 333559., 242., 239.429, 4896., 
  5., 8.143, 32898.042, 23.868, 23.614, 482.88, 0.493, 0.803, 0.56, "", "", 
  "", "", "", "", "", "", 9369., 3.486381*^6, 343.853, 0.924, 8743., 0.862, 
  0.027, 36.5, "tests performed", 2.169185*^6, 1.279356*^6, 889829., 62296., 
  34911., 21.39, 12.62, 8.78, 3443., 75., 1.0139175*^7, 119.309, 32.4, 6.018, 
  3.871, 15847.419, "", 559.812, 7.11, 0.3, 42.5, 83.241, 4.7, 73., 0.756}, 
 {"AZE", "Asia", "Azerbaijan", "2021-05-29", 333723., 164., 212.571, 4903., 
  7., 7.429, 32914.216, 16.175, 20.965, 483.57, 0.69, 0.733, 0.55, "", "", 
  "", "", "", "", "", "", 10254., 3.496635*^6, 344.864, 1.011, 8778., 0.866, 
  0.024, 41.3, "tests performed", 2.208074*^6, 1.313364*^6, 894710., 38889., 
  35216., 21.78, 12.95, 8.82, 3473., 75., 1.0139175*^7, 119.309, 32.4, 6.018, 
  3.871, 15847.419, "", 559.812, 7.11, 0.3, 42.5, 83.241, 4.7, 73., 0.756}, 
 {"AZE", "Asia", "Azerbaijan", "2021-05-30", 333864., 141., 201.429, 4907., 
  4., 6.714, 32928.123, 13.906, 19.866, 483.964, 0.395, 0.662, 0.55, "", "", 
  "", "", "", "", "", "", 7004., 3.503639*^6, 345.555, 0.691, 8229., 0.812, 
  0.024, 40.9, "tests performed", 2.252809*^6, 1.352778*^6, 900031., 44735., 
  37977., 22.22, 13.34, 8.88, 3746., 75., 1.0139175*^7, 119.309, 32.4, 6.018, 
  3.871, 15847.419, "", 559.812, 7.11, 0.3, 42.5, 83.241, 4.7, 73., 0.756}, 
 {"AZE", "Asia", "Azerbaijan", "2021-05-31", 333956., 92., 192.286, 4913., 
  6., 6.571, 32937.197, 9.074, 18.965, 484.556, 0.592, 0.648, 0.55, "", "", 
  "", "", "", "", "", "", 5535., 3.509174*^6, 346.101, 0.546, 7990., 0.788, 
  0.024, 41.6, "tests performed", 2.253216*^6, 1.352958*^6, 900258., 407., 
  38019., 22.22, 13.34, 8.88, 3750., 69.44, 1.0139175*^7, 119.309, 32.4, 
  6.018, 3.871, 15847.419, "", 559.812, 7.11, 0.3, 42.5, 83.241, 4.7, 73., 
  0.756}, {"AZE", "Asia", "Azerbaijan", "2021-06-01", 334132., 176., 176.857, 
  4921., 8., 6.286, 32954.555, 17.358, 17.443, 485.345, 0.789, 0.62, 0.55, 
  "", "", "", "", "", "", "", "", 4815., 3.513989*^6, 346.575, 0.475, 7886., 
  0.778, 0.022, 44.6, "tests performed", 2.312715*^6, 1.404898*^6, 907817., 
  59499., 41621., 22.81, 13.86, 8.95, 4105., 69.44, 1.0139175*^7, 119.309, 
  32.4, 6.018, 3.871, 15847.419, "", 559.812, 7.11, 0.3, 42.5, 83.241, 4.7, 
  73., 0.756}, {"AZE", "Asia", "Azerbaijan", "2021-06-02", 334288., 156., 
  170.143, 4926., 5., 5.857, 32969.941, 15.386, 16.781, 485.838, 0.493, 
  0.578, 0.54, "", "", "", "", "", "", "", "", 9649., 3.523638*^6, 347.527, 
  0.952, 7860., 0.775, 0.022, 46.2, "tests performed", 2.367094*^6, 
  1.452774*^6, 914320., 54379., 44444., 23.35, 14.33, 9.02, 4383., 69.44, 
  1.0139175*^7, 119.309, 32.4, 6.018, 3.871, 15847.419, "", 559.812, 7.11, 
  0.3, 42.5, 83.241, 4.7, 73., 0.756}, {"AZE", "Asia", "Azerbaijan", 
  "2021-06-03", 334416., 128., 157., 4929., 3., 5.429, 32982.565, 12.624, 
  15.484, 486.134, 0.296, 0.535, 0.53, "", "", "", "", "", "", "", "", 8834., 
  3.532472*^6, 348.398, 0.871, 7923., 0.781, 0.02, 50.5, "tests performed", 
  2.418082*^6, 1.497993*^6, 920089., 50988., 44456., 23.85, 14.77, 9.07, 
  4385., 69.44, 1.0139175*^7, 119.309, 32.4, 6.018, 3.871, 15847.419, "", 
  559.812, 7.11, 0.3, 42.5, 83.241, 4.7, 73., 0.756}, 
 {"AZE", "Asia", "Azerbaijan", "2021-06-04", 334539., 123., 140., 4933., 4., 
  5.286, 32994.696, 12.131, 13.808, 486.529, 0.395, 0.521, 0.52, "", "", "", 
  "", "", "", "", "", 9563., 3.542035*^6, 349.342, 0.943, 7951., 0.784, 
  0.018, 56.8, "tests performed", 2.465719*^6, 1.540259*^6, 925460., 47637., 
  42362., 24.32, 15.19, 9.13, 4178., 69.44, 1.0139175*^7, 119.309, 32.4, 
  6.018, 3.871, 15847.419, "", 559.812, 7.11, 0.3, 42.5, 83.241, 4.7, 73., 
  0.756}, {"AZE", "Asia", "Azerbaijan", "2021-06-05", 334647., 108., 132., 
  4936., 3., 4.714, 33005.348, 10.652, 13.019, 486.825, 0.296, 0.465, 0.51, 
  "", "", "", "", "", "", "", "", 9585., 3.55162*^6, 350.287, 0.945, 7855., 
  0.775, 0.017, 59.5, "tests performed", 2.513085*^6, 1.58189*^6, 931195., 
  47366., 43573., 24.79, 15.6, 9.18, 4297., 69.44, 1.0139175*^7, 119.309, 
  32.4, 6.018, 3.871, 15847.419, "", 559.812, 7.11, 0.3, 42.5, 83.241, 4.7, 
  73., 0.756}, {"AZE", "Asia", "Azerbaijan", "2021-06-06", 334715., 68., 
  121.571, 4941., 5., 4.857, 33012.055, 6.707, 11.99, 487.318, 0.493, 0.479, 
  0.5, "", "", "", "", "", "", "", "", 8331., 3.559951*^6, 351.109, 0.822, 
  8045., 0.793, 0.015, 66.2, "tests performed", 2.546169*^6, 1.611165*^6, 
  935004., 33084., 41909., 25.11, 15.89, 9.22, 4133., 69.44, 1.0139175*^7, 
  119.309, 32.4, 6.018, 3.871, 15847.419, "", 559.812, 7.11, 0.3, 42.5, 
  83.241, 4.7, 73., 0.756}, {"AZE", "Asia", "Azerbaijan", "2021-06-07", 
  334747., 32., 113., 4945., 4., 4.571, 33015.211, 3.156, 11.145, 487.712, 
  0.395, 0.451, "", "", "", "", "", "", "", "", "", 7794., 3.567745*^6, 
  351.877, 0.769, 8367., 0.825, 0.014, 74., "tests performed", 2.54677*^6, 
  1.611499*^6, 935271., 601., 41936., 25.12, 15.89, 9.22, 4136., "", 
  1.0139175*^7, 119.309, 32.4, 6.018, 3.871, 15847.419, "", 559.812, 7.11, 
  0.3, 42.5, 83.241, 4.7, 73., 0.756}, {"BHS", "North America", "Bahamas", 
  "2020-03-16", 1., 1., "", "", "", "", 2.543, 2.543, "", "", "", "", "", "", 
  "", "", "", "", "", "", "", "", "", "", "", "", "", "", "", "", "", "", "", 
  "", "", "", "", "", "", 22.22, 393248., 39.497, 34.3, 8.996, 5.2, 
  27717.847, "", 235.954, 13.17, 3.1, 20.4, "", 2.9, 73.92, 0.814}, 
 {"BHS", "North America", "Bahamas", "2020-03-17", 1., 0., "", "", "", "", 
  2.543, 0., "", "", "", "", "", "", "", "", "", "", "", "", "", "", "", "", 
  "", "", "", "", "", "", "", "", "", "", "", "", "", "", "", 22.22, 393248., 
  39.497, 34.3, 8.996, 5.2, 27717.847, "", 235.954, 13.17, 3.1, 20.4, "", 
  2.9, 73.92, 0.814}, {"BHS", "North America", "Bahamas", "2020-03-18", 1., 
  0., "", "", "", "", 2.543, 0., "", "", "", "", "", "", "", "", "", "", "", 
  "", "", "", "", "", "", "", "", "", "", "", "", "", "", "", "", "", "", "", 
  "", 22.22, 393248., 39.497, 34.3, 8.996, 5.2, 27717.847, "", 235.954, 
  13.17, 3.1, 20.4, "", 2.9, 73.92, 0.814}, {"BHS", "North America", 
  "Bahamas", "2020-03-19", 3., 2., "", "", "", "", 7.629, 5.086, "", "", "", 
  "", "", "", "", "", "", "", "", "", "", "", "", "", "", "", "", "", "", "", 
  "", "", "", "", "", "", "", "", "", 22.22, 393248., 39.497, 34.3, 8.996, 
  5.2, 27717.847, "", 235.954, 13.17, 3.1, 20.4, "", 2.9, 73.92, 0.814}, 
 {"BHS", "North America", "Bahamas", "2020-03-20", 3., 0., "", "", "", "", 
  7.629, 0., "", "", "", "", "", "", "", "", "", "", "", "", "", "", "", "", 
  "", "", "", "", "", "", "", "", "", "", "", "", "", "", "", 74.07, 393248., 
  39.497, 34.3, 8.996, 5.2, 27717.847, "", 235.954, 13.17, 3.1, 20.4, "", 
  2.9, 73.92, 0.814}, {"BHS", "North America", "Bahamas", "2020-03-21", 4., 
  1., 0.571, "", "", 0., 10.172, 2.543, 1.453, "", "", 0., "", "", "", "", 
  "", "", "", "", "", "", "", "", "", "", "", "", "", "", "", "", "", "", "", 
  "", "", "", "", 74.07, 393248., 39.497, 34.3, 8.996, 5.2, 27717.847, "", 
  235.954, 13.17, 3.1, 20.4, "", 2.9, 73.92, 0.814}, 
 {"BHS", "North America", "Bahamas", "2020-03-22", 4., 0., 0.571, "", "", 0., 
  10.172, 0., 1.453, "", "", 0., "", "", "", "", "", "", "", "", "", "", "", 
  "", "", "", "", "", "", "", "", "", "", "", "", "", "", "", "", 74.07, 
  393248., 39.497, 34.3, 8.996, 5.2, 27717.847, "", 235.954, 13.17, 3.1, 
  20.4, "", 2.9, 73.92, 0.814}, {"BHS", "North America", "Bahamas", 
  "2020-03-23", 4., 0., 0.429, "", "", 0., 10.172, 0., 1.09, "", "", 0., "", 
  "", "", "", "", "", "", "", "", "", "", "", "", "", "", "", "", "", "", "", 
  "", "", "", "", "", "", "", 74.07, 393248., 39.497, 34.3, 8.996, 5.2, 
  27717.847, "", 235.954, 13.17, 3.1, 20.4, "", 2.9, 73.92, 0.814}, 
 {"BHS", "North America", "Bahamas", "2020-03-24", 5., 1., 0.571, "", "", 0., 
  12.715, 2.543, 1.453, "", "", 0., "", "", "", "", "", "", "", "", "", "", 
  "", "", "", "", "", "", "", "", "", "", "", "", "", "", "", "", "", 96.3, 
  393248., 39.497, 34.3, 8.996, 5.2, 27717.847, "", 235.954, 13.17, 3.1, 
  20.4, "", 2.9, 73.92, 0.814}, {"BHS", "North America", "Bahamas", 
  "2020-03-25", 5., 0., 0.571, "", "", 0., 12.715, 0., 1.453, "", "", 0., "", 
  "", "", "", "", "", "", "", "", "", "", "", "", "", "", "", "", "", "", "", 
  "", "", "", "", "", "", "", 96.3, 393248., 39.497, 34.3, 8.996, 5.2, 
  27717.847, "", 235.954, 13.17, 3.1, 20.4, "", 2.9, 73.92, 0.814}, 
 {"BHS", "North America", "Bahamas", "2020-03-26", 9., 4., 0.857, "", "", 0., 
  22.886, 10.172, 2.18, "", "", 0., "", "", "", "", "", "", "", "", "", "", 
  "", "", "", "", "", "", "", "", "", "", "", "", "", "", "", "", "", 96.3, 
  393248., 39.497, 34.3, 8.996, 5.2, 27717.847, "", 235.954, 13.17, 3.1, 
  20.4, "", 2.9, 73.92, 0.814}, {"BHS", "North America", "Bahamas", 
  "2020-03-27", 10., 1., 1., "", "", 0., 25.429, 2.543, 2.543, "", "", 0., 
  "", "", "", "", "", "", "", "", "", "", "", "", "", "", "", "", "", "", "", 
  "", "", "", "", "", "", "", "", 96.3, 393248., 39.497, 34.3, 8.996, 5.2, 
  27717.847, "", 235.954, 13.17, 3.1, 20.4, "", 2.9, 73.92, 0.814}, 
 {"BHS", "North America", "Bahamas", "2020-03-28", 10., 0., 0.857, "", "", 
  0., 25.429, 0., 2.18, "", "", 0., "", "", "", "", "", "", "", "", "", "", 
  "", "", "", "", "", "", "", "", "", "", "", "", "", "", "", "", "", 96.3, 
  393248., 39.497, 34.3, 8.996, 5.2, 27717.847, "", 235.954, 13.17, 3.1, 
  20.4, "", 2.9, 73.92, 0.814}, {"BHS", "North America", "Bahamas", 
  "2020-03-29", 11., 1., 1., "", "", 0., 27.972, 2.543, 2.543, "", "", 0., 
  "", "", "", "", "", "", "", "", "", "", "", "", "", "", "", "", "", "", "", 
  "", "", "", "", "", "", "", "", 96.3, 393248., 39.497, 34.3, 8.996, 5.2, 
  27717.847, "", 235.954, 13.17, 3.1, 20.4, "", 2.9, 73.92, 0.814}, 
 {"BHS", "North America", "Bahamas", "2020-03-30", 14., 3., 1.429, "", "", 
  0., 35.601, 7.629, 3.633, "", "", 0., "", "", "", "", "", "", "", "", "", 
  "", "", "", "", "", "", "", "", "", "", "", "", "", "", "", "", "", "", 
  96.3, 393248., 39.497, 34.3, 8.996, 5.2, 27717.847, "", 235.954, 13.17, 
  3.1, 20.4, "", 2.9, 73.92, 0.814}, {"BHS", "North America", "Bahamas", 
  "2020-03-31", 14., 0., 1.286, "", "", 0., 35.601, 0., 3.269, "", "", 0., 
  "", "", "", "", "", "", "", "", "", "", "", "", "", "", "", "", "", "", "", 
  "", "", "", "", "", "", "", "", 96.3, 393248., 39.497, 34.3, 8.996, 5.2, 
  27717.847, "", 235.954, 13.17, 3.1, 20.4, "", 2.9, 73.92, 0.814}, 
 {"BHS", "North America", "Bahamas", "2020-04-01", 21., 7., 2.286, 1., 1., 
  0.143, 53.401, 17.8, 5.812, 2.543, 2.543, 0.363, "", "", "", "", "", "", 
  "", "", "", "", "", "", "", "", "", "", "", "", "", "", "", "", "", "", "", 
  "", "", 96.3, 393248., 39.497, 34.3, 8.996, 5.2, 27717.847, "", 235.954, 
  13.17, 3.1, 20.4, "", 2.9, 73.92, 0.814}, {"BHS", "North America", 
  "Bahamas", "2020-04-02", 24., 3., 2.143, 1., 0., 0.143, 61.03, 7.629, 
  5.449, 2.543, 0., 0.363, "", "", "", "", "", "", "", "", "", "", "", "", 
  "", "", "", "", "", "", "", "", "", "", "", "", "", "", "", 96.3, 393248., 
  39.497, 34.3, 8.996, 5.2, 27717.847, "", 235.954, 13.17, 3.1, 20.4, "", 
  2.9, 73.92, 0.814}, {"BHS", "North America", "Bahamas", "2020-04-03", 24., 
  0., 2., 1., 0., 0.143, 61.03, 0., 5.086, 2.543, 0., 0.363, "", "", "", "", 
  "", "", "", "", "", "", "", "", "", "", "", "", "", "", "", "", "", "", "", 
  "", "", "", "", 96.3, 393248., 39.497, 34.3, 8.996, 5.2, 27717.847, "", 
  235.954, 13.17, 3.1, 20.4, "", 2.9, 73.92, 0.814}, 
 {"BHS", "North America", "Bahamas", "2020-04-04", 28., 4., 2.571, 4., 3., 
  0.571, 71.202, 10.172, 6.539, 10.172, 7.629, 1.453, "", "", "", "", "", "", 
  "", "", "", "", "", "", "", "", "", "", "", "", "", "", "", "", "", "", "", 
  "", "", 96.3, 393248., 39.497, 34.3, 8.996, 5.2, 27717.847, "", 235.954, 
  13.17, 3.1, 20.4, "", 2.9, 73.92, 0.814}, {"BHS", "North America", 
  "Bahamas", "2020-04-05", 28., 0., 2.429, 4., 0., 0.571, 71.202, 0., 6.176, 
  10.172, 0., 1.453, "", "", "", "", "", "", "", "", "", "", "", "", "", "", 
  "", "", "", "", "", "", "", "", "", "", "", "", "", 96.3, 393248., 39.497, 
  34.3, 8.996, 5.2, 27717.847, "", 235.954, 13.17, 3.1, 20.4, "", 2.9, 73.92, 
  0.814}, {"BHS", "North America", "Bahamas", "2020-04-06", 29., 1., 2.143, 
  5., 1., 0.714, 73.745, 2.543, 5.449, 12.715, 2.543, 1.816, "", "", "", "", 
  "", "", "", "", "", "", "", "", "", "", "", "", "", "", "", "", "", "", "", 
  "", "", "", "", 96.3, 393248., 39.497, 34.3, 8.996, 5.2, 27717.847, "", 
  235.954, 13.17, 3.1, 20.4, "", 2.9, 73.92, 0.814}, 
 {"BHS", "North America", "Bahamas", "2020-04-07", 33., 4., 2.714, 6., 1., 
  0.857, 83.917, 10.172, 6.902, 15.258, 2.543, 2.18, "", "", "", "", "", "", 
  "", "", "", "", "", "", "", "", "", "", "", "", "", "", "", "", "", "", "", 
  "", "", 96.3, 393248., 39.497, 34.3, 8.996, 5.2, 27717.847, "", 235.954, 
  13.17, 3.1, 20.4, "", 2.9, 73.92, 0.814}, {"BHS", "North America", 
  "Bahamas", "2020-04-08", 40., 7., 2.714, 7., 1., 0.857, 101.717, 17.8, 
  6.902, 17.8, 2.543, 2.18, "", "", "", "", "", "", "", "", "", "", "", "", 
  "", "", "", "", "", "", "", "", "", "", "", "", "", "", "", 96.3, 393248., 
  39.497, 34.3, 8.996, 5.2, 27717.847, "", 235.954, 13.17, 3.1, 20.4, "", 
  2.9, 73.92, 0.814}, {"BHS", "North America", "Bahamas", "2020-04-09", 41., 
  1., 2.429, 8., 1., 1., 104.26, 2.543, 6.176, 20.343, 2.543, 2.543, "", "", 
  "", "", "", "", "", "", "", "", "", "", "", "", "", "", "", "", "", "", "", 
  "", "", "", "", "", "", 96.3, 393248., 39.497, 34.3, 8.996, 5.2, 27717.847, 
  "", 235.954, 13.17, 3.1, 20.4, "", 2.9, 73.92, 0.814}, 
 {"BHS", "North America", "Bahamas", "2020-04-10", 42., 1., 2.571, 8., 0., 
  1., 106.803, 2.543, 6.539, 20.343, 0., 2.543, "", "", "", "", "", "", "", 
  "", "", "", "", "", "", "", "", "", "", "", "", "", "", "", "", "", "", "", 
  "", 96.3, 393248., 39.497, 34.3, 8.996, 5.2, 27717.847, "", 235.954, 13.17, 
  3.1, 20.4, "", 2.9, 73.92, 0.814}, {"BHS", "North America", "Bahamas", 
  "2020-04-11", 46., 4., 2.571, 8., 0., 0.571, 116.975, 10.172, 6.539, 
  20.343, 0., 1.453, "", "", "", "", "", "", "", "", "", "", "", "", "", "", 
  "", "", "", "", "", "", "", "", "", "", "", "", "", 96.3, 393248., 39.497, 
  34.3, 8.996, 5.2, 27717.847, "", 235.954, 13.17, 3.1, 20.4, "", 2.9, 73.92, 
  0.814}, {"BHS", "North America", "Bahamas", "2020-04-12", 46., 0., 2.571, 
  8., 0., 0.571, 116.975, 0., 6.539, 20.343, 0., 1.453, "", "", "", "", "", 
  "", "", "", "", "", "", "", "", "", "", "", "", "", "", "", "", "", "", "", 
  "", "", "", 96.3, 393248., 39.497, 34.3, 8.996, 5.2, 27717.847, "", 
  235.954, 13.17, 3.1, 20.4, "", 2.9, 73.92, 0.814}, 
 {"BHS", "North America", "Bahamas", "2020-04-13", 47., 1., 2.571, 8., 0., 
  0.429, 119.517, 2.543, 6.539, 20.343, 0., 1.09, "", "", "", "", "", "", "", 
  "", "", "", "", "", "", "", "", "", "", "", "", "", "", "", "", "", "", "", 
  "", 96.3, 393248., 39.497, 34.3, 8.996, 5.2, 27717.847, "", 235.954, 13.17, 
  3.1, 20.4, "", 2.9, 73.92, 0.814}, {"BHS", "North America", "Bahamas", 
  "2020-04-14", 49., 2., 2.286, 8., 0., 0.286, 124.603, 5.086, 5.812, 20.343, 
  0., 0.727, "", "", "", "", "", "", "", "", "", "", "", "", "", "", "", "", 
  "", "", "", "", "", "", "", "", "", "", "", 96.3, 393248., 39.497, 34.3, 
  8.996, 5.2, 27717.847, "", 235.954, 13.17, 3.1, 20.4, "", 2.9, 73.92, 
  0.814}, {"BHS", "North America", "Bahamas", "2020-04-15", 49., 0., 1.286, 
  8., 0., 0.143, 124.603, 0., 3.269, 20.343, 0., 0.363, "", "", "", "", "", 
  "", "", "", "", "", "", "", "", "", "", "", "", "", "", "", "", "", "", "", 
  "", "", "", 96.3, 393248., 39.497, 34.3, 8.996, 5.2, 27717.847, "", 
  235.954, 13.17, 3.1, 20.4, "", 2.9, 73.92, 0.814}, 
 {"BHS", "North America", "Bahamas", "2020-04-16", 53., 4., 1.714, 8., 0., 
  0., 134.775, 10.172, 4.359, 20.343, 0., 0., "", "", "", "", "", "", "", "", 
  "", "", "", "", "", "", "", "", "", "", "", "", "", "", "", "", "", "", "", 
  96.3, 393248., 39.497, 34.3, 8.996, 5.2, 27717.847, "", 235.954, 13.17, 
  3.1, 20.4, "", 2.9, 73.92, 0.814}, {"BHS", "North America", "Bahamas", 
  "2020-04-17", 54., 1., 1.714, 9., 1., 0.143, 137.318, 2.543, 4.359, 22.886, 
  2.543, 0.363, "", "", "", "", "", "", "", "", "", "", "", "", "", "", "", 
  "", "", "", "", "", "", "", "", "", "", "", "", 96.3, 393248., 39.497, 
  34.3, 8.996, 5.2, 27717.847, "", 235.954, 13.17, 3.1, 20.4, "", 2.9, 73.92, 
  0.814}, {"BHS", "North America", "Bahamas", "2020-04-18", 55., 1., 1.286, 
  9., 0., 0.143, 139.861, 2.543, 3.269, 22.886, 0., 0.363, "", "", "", "", 
  "", "", "", "", "", "", "", "", "", "", "", "", "", "", "", "", "", "", "", 
  "", "", "", "", 96.3, 393248., 39.497, 34.3, 8.996, 5.2, 27717.847, "", 
  235.954, 13.17, 3.1, 20.4, "", 2.9, 73.92, 0.814}, 
 {"BHS", "North America", "Bahamas", "2020-04-19", 55., 0., 1.286, 9., 0., 
  0.143, 139.861, 0., 3.269, 22.886, 0., 0.363, "", "", "", "", "", "", "", 
  "", "", "", "", "", "", "", "", "", "", "", "", "", "", "", "", "", "", "", 
  "", 96.3, 393248., 39.497, 34.3, 8.996, 5.2, 27717.847, "", 235.954, 13.17, 
  3.1, 20.4, "", 2.9, 73.92, 0.814}, {"BHS", "North America", "Bahamas", 
  "2020-04-20", 60., 5., 1.857, 9., 0., 0.143, 152.575, 12.715, 4.723, 
  22.886, 0., 0.363, "", "", "", "", "", "", "", "", "", "", "", "", "", "", 
  "", "", "", "", "", "", "", "", "", "", "", "", "", 96.3, 393248., 39.497, 
  34.3, 8.996, 5.2, 27717.847, "", 235.954, 13.17, 3.1, 20.4, "", 2.9, 73.92, 
  0.814}, {"BHS", "North America", "Bahamas", "2020-04-21", 65., 5., 2.286, 
  9., 0., 0.143, 165.29, 12.715, 5.812, 22.886, 0., 0.363, "", "", "", "", 
  "", "", "", "", "", "", "", "", "", "", "", "", "", "", "", "", "", "", "", 
  "", "", "", "", 96.3, 393248., 39.497, 34.3, 8.996, 5.2, 27717.847, "", 
  235.954, 13.17, 3.1, 20.4, "", 2.9, 73.92, 0.814}, 
 {"BHS", "North America", "Bahamas", "2020-04-22", 65., 0., 2.286, 9., 0., 
  0.143, 165.29, 0., 5.812, 22.886, 0., 0.363, "", "", "", "", "", "", "", 
  "", "", "", "", "", "", "", "", "", "", "", "", "", "", "", "", "", "", "", 
  "", 96.3, 393248., 39.497, 34.3, 8.996, 5.2, 27717.847, "", 235.954, 13.17, 
  3.1, 20.4, "", 2.9, 73.92, 0.814}, {"BHS", "North America", "Bahamas", 
  "2020-04-23", 72., 7., 2.714, 11., 2., 0.429, 183.091, 17.8, 6.902, 27.972, 
  5.086, 1.09, "", "", "", "", "", "", "", "", "", "", "", "", "", "", "", 
  "", "", "", "", "", "", "", "", "", "", "", "", 96.3, 393248., 39.497, 
  34.3, 8.996, 5.2, 27717.847, "", 235.954, 13.17, 3.1, 20.4, "", 2.9, 73.92, 
  0.814}, {"BHS", "North America", "Bahamas", "2020-04-24", 73., 1., 2.714, 
  11., 0., 0.286, 185.633, 2.543, 6.902, 27.972, 0., 0.727, "", "", "", "", 
  "", "", "", "", "", "", "", "", "", "", "", "", "", "", "", "", "", "", "", 
  "", "", "", "", 96.3, 393248., 39.497, 34.3, 8.996, 5.2, 27717.847, "", 
  235.954, 13.17, 3.1, 20.4, "", 2.9, 73.92, 0.814}, 
 {"BHS", "North America", "Bahamas", "2020-04-25", 78., 5., 3.286, 11., 0., 
  0.286, 198.348, 12.715, 8.355, 27.972, 0., 0.727, "", "", "", "", "", "", 
  "", "", "", "", "", "", "", "", "", "", "", "", "", "", "", "", "", "", "", 
  "", "", 96.3, 393248., 39.497, 34.3, 8.996, 5.2, 27717.847, "", 235.954, 
  13.17, 3.1, 20.4, "", 2.9, 73.92, 0.814}, {"BHS", "North America", 
  "Bahamas", "2020-04-26", 80., 2., 3.571, 11., 0., 0.286, 203.434, 5.086, 
  9.082, 27.972, 0., 0.727, "", "", "", "", "", "", "", "", "", "", "", "", 
  "", "", "", "", "", "", "", "", "", "", "", "", "", "", "", 96.3, 393248., 
  39.497, 34.3, 8.996, 5.2, 27717.847, "", 235.954, 13.17, 3.1, 20.4, "", 
  2.9, 73.92, 0.814}, {"BHS", "North America", "Bahamas", "2020-04-27", 80., 
  0., 2.857, 11., 0., 0.286, 203.434, 0., 7.265, 27.972, 0., 0.727, "", "", 
  "", "", "", "", "", "", "", "", "", "", "", "", "", "", "", "", "", "", "", 
  "", "", "", "", "", "", 96.3, 393248., 39.497, 34.3, 8.996, 5.2, 27717.847, 
  "", 235.954, 13.17, 3.1, 20.4, "", 2.9, 73.92, 0.814}, 
 {"BHS", "North America", "Bahamas", "2020-04-28", 80., 0., 2.143, 11., 0., 
  0.286, 203.434, 0., 5.449, 27.972, 0., 0.727, "", "", "", "", "", "", "", 
  "", "", "", "", "", "", "", "", "", "", "", "", "", "", "", "", "", "", "", 
  "", 96.3, 393248., 39.497, 34.3, 8.996, 5.2, 27717.847, "", 235.954, 13.17, 
  3.1, 20.4, "", 2.9, 73.92, 0.814}, {"BHS", "North America", "Bahamas", 
  "2020-04-29", 80., 0., 2.143, 11., 0., 0.286, 203.434, 0., 5.449, 27.972, 
  0., 0.727, "", "", "", "", "", "", "", "", "", "", "", "", "", "", "", "", 
  "", "", "", "", "", "", "", "", "", "", "", 96.3, 393248., 39.497, 34.3, 
  8.996, 5.2, 27717.847, "", 235.954, 13.17, 3.1, 20.4, "", 2.9, 73.92, 
  0.814}, {"BHS", "North America", "Bahamas", "2020-04-30", 81., 1., 1.286, 
  11., 0., 0., 205.977, 2.543, 3.269, 27.972, 0., 0., "", "", "", "", "", "", 
  "", "", "", "", "", "", "", "", "", "", "", "", "", "", "", "", "", "", "", 
  "", "", 96.3, 393248., 39.497, 34.3, 8.996, 5.2, 27717.847, "", 235.954, 
  13.17, 3.1, 20.4, "", 2.9, 73.92, 0.814}, {"BHS", "North America", 
  "Bahamas", "2020-05-01", 81., 0., 1.143, 11., 0., 0., 205.977, 0., 2.906, 
  27.972, 0., 0., "", "", "", "", "", "", "", "", "", "", "", "", "", "", "", 
  "", "", "", "", "", "", "", "", "", "", "", "", 96.3, 393248., 39.497, 
  34.3, 8.996, 5.2, 27717.847, "", 235.954, 13.17, 3.1, 20.4, "", 2.9, 73.92, 
  0.814}, {"BHS", "North America", "Bahamas", "2020-05-02", 83., 2., 0.714, 
  11., 0., 0., 211.063, 5.086, 1.816, 27.972, 0., 0., "", "", "", "", "", "", 
  "", "", "", "", "", "", "", "", "", "", "", "", "", "", "", "", "", "", "", 
  "", "", 96.3, 393248., 39.497, 34.3, 8.996, 5.2, 27717.847, "", 235.954, 
  13.17, 3.1, 20.4, "", 2.9, 73.92, 0.814}, {"BHS", "North America", 
  "Bahamas", "2020-05-03", 83., 0., 0.429, 11., 0., 0., 211.063, 0., 1.09, 
  27.972, 0., 0., "", "", "", "", "", "", "", "", "", "", "", "", "", "", "", 
  "", "", "", "", "", "", "", "", "", "", "", "", 96.3, 393248., 39.497, 
  34.3, 8.996, 5.2, 27717.847, "", 235.954, 13.17, 3.1, 20.4, "", 2.9, 73.92, 
  0.814}, {"BHS", "North America", "Bahamas", "2020-05-04", 83., 0., 0.429, 
  11., 0., 0., 211.063, 0., 1.09, 27.972, 0., 0., "", "", "", "", "", "", "", 
  "", "", "", "", "", "", "", "", "", "", "", "", "", "", "", "", "", "", "", 
  "", 96.3, 393248., 39.497, 34.3, 8.996, 5.2, 27717.847, "", 235.954, 13.17, 
  3.1, 20.4, "", 2.9, 73.92, 0.814}, {"BHS", "North America", "Bahamas", 
  "2020-05-05", 89., 6., 1.286, 11., 0., 0., 226.32, 15.258, 3.269, 27.972, 
  0., 0., "", "", "", "", "", "", "", "", "", "", "", "", "", "", "", "", "", 
  "", "", "", "", "", "", "", "", "", "", 96.3, 393248., 39.497, 34.3, 8.996, 
  5.2, 27717.847, "", 235.954, 13.17, 3.1, 20.4, "", 2.9, 73.92, 0.814}, 
 {"BHS", "North America", "Bahamas", "2020-05-06", 92., 3., 1.714, 11., 0., 
  0., 233.949, 7.629, 4.359, 27.972, 0., 0., "", "", "", "", "", "", "", "", 
  "", "", "", "", "", "", "", "", "", "", "", "", "", "", "", "", "", "", "", 
  96.3, 393248., 39.497, 34.3, 8.996, 5.2, 27717.847, "", 235.954, 13.17, 
  3.1, 20.4, "", 2.9, 73.92, 0.814}, {"BHS", "North America", "Bahamas", 
  "2020-05-07", 92., 0., 1.571, 11., 0., 0., 233.949, 0., 3.996, 27.972, 0., 
  0., "", "", "", "", "", "", "", "", "", "", "", "", "", "", "", "", "", "", 
  "", "", "", "", "", "", "", "", "", 96.3, 393248., 39.497, 34.3, 8.996, 
  5.2, 27717.847, "", 235.954, 13.17, 3.1, 20.4, "", 2.9, 73.92, 0.814}, 
 {"BHS", "North America", "Bahamas", "2020-05-08", 92., 0., 1.571, 11., 0., 
  0., 233.949, 0., 3.996, 27.972, 0., 0., "", "", "", "", "", "", "", "", "", 
  "", "", "", "", "", "", "", "", "", "", "", "", "", "", "", "", "", "", 
  96.3, 393248., 39.497, 34.3, 8.996, 5.2, 27717.847, "", 235.954, 13.17, 
  3.1, 20.4, "", 2.9, 73.92, 0.814}, {"BHS", "North America", "Bahamas", 
  "2020-05-09", 92., 0., 1.286, 11., 0., 0., 233.949, 0., 3.269, 27.972, 0., 
  0., "", "", "", "", "", "", "", "", "", "", "", "", "", "", "", "", "", "", 
  "", "", "", "", "", "", "", "", "", 96.3, 393248., 39.497, 34.3, 8.996, 
  5.2, 27717.847, "", 235.954, 13.17, 3.1, 20.4, "", 2.9, 73.92, 0.814}, 
 {"BHS", "North America", "Bahamas", "2020-05-10", 92., 0., 1.286, 11., 0., 
  0., 233.949, 0., 3.269, 27.972, 0., 0., "", "", "", "", "", "", "", "", "", 
  "", "", "", "", "", "", "", "", "", "", "", "", "", "", "", "", "", "", 
  96.3, 393248., 39.497, 34.3, 8.996, 5.2, 27717.847, "", 235.954, 13.17, 
  3.1, 20.4, "", 2.9, 73.92, 0.814}, {"BHS", "North America", "Bahamas", 
  "2020-05-11", 93., 1., 1.429, 11., 0., 0., 236.492, 2.543, 3.633, 27.972, 
  0., 0., "", "", "", "", "", "", "", "", "", "", "", "", "", "", "", "", "", 
  "", "", "", "", "", "", "", "", "", "", 96.3, 393248., 39.497, 34.3, 8.996, 
  5.2, 27717.847, "", 235.954, 13.17, 3.1, 20.4, "", 2.9, 73.92, 0.814}, 
 {"BHS", "North America", "Bahamas", "2020-05-12", 93., 0., 0.571, 11., 0., 
  0., 236.492, 0., 1.453, 27.972, 0., 0., "", "", "", "", "", "", "", "", "", 
  "", "", "", "", "", "", "", "", "", "", "", "", "", "", "", "", "", "", 
  96.3, 393248., 39.497, 34.3, 8.996, 5.2, 27717.847, "", 235.954, 13.17, 
  3.1, 20.4, "", 2.9, 73.92, 0.814}, {"BHS", "North America", "Bahamas", 
  "2020-05-13", 94., 1., 0.286, 11., 0., 0., 239.035, 2.543, 0.727, 27.972, 
  0., 0., "", "", "", "", "", "", "", "", "", "", "", "", "", "", "", "", "", 
  "", "", "", "", "", "", "", "", "", "", 96.3, 393248., 39.497, 34.3, 8.996, 
  5.2, 27717.847, "", 235.954, 13.17, 3.1, 20.4, "", 2.9, 73.92, 0.814}, 
 {"BHS", "North America", "Bahamas", "2020-05-14", 96., 2., 0.571, 11., 0., 
  0., 244.121, 5.086, 1.453, 27.972, 0., 0., "", "", "", "", "", "", "", "", 
  "", "", "", "", "", "", "", "", "", "", "", "", "", "", "", "", "", "", "", 
  96.3, 393248., 39.497, 34.3, 8.996, 5.2, 27717.847, "", 235.954, 13.17, 
  3.1, 20.4, "", 2.9, 73.92, 0.814}, {"BHS", "North America", "Bahamas", 
  "2020-05-15", 96., 0., 0.571, 11., 0., 0., 244.121, 0., 1.453, 27.972, 0., 
  0., "", "", "", "", "", "", "", "", "", "", "", "", "", "", "", "", "", "", 
  "", "", "", "", "", "", "", "", "", 96.3, 393248., 39.497, 34.3, 8.996, 
  5.2, 27717.847, "", 235.954, 13.17, 3.1, 20.4, "", 2.9, 73.92, 0.814}, 
 {"BHS", "North America", "Bahamas", "2020-05-16", 96., 0., 0.571, 11., 0., 
  0., 244.121, 0., 1.453, 27.972, 0., 0., "", "", "", "", "", "", "", "", "", 
  "", "", "", "", "", "", "", "", "", "", "", "", "", "", "", "", "", "", 
  96.3, 393248., 39.497, 34.3, 8.996, 5.2, 27717.847, "", 235.954, 13.17, 
  3.1, 20.4, "", 2.9, 73.92, 0.814}, {"BHS", "North America", "Bahamas", 
  "2020-05-17", 96., 0., 0.571, 11., 0., 0., 244.121, 0., 1.453, 27.972, 0., 
  0., "", "", "", "", "", "", "", "", "", "", "", "", "", "", "", "", "", "", 
  "", "", "", "", "", "", "", "", "", 96.3, 393248., 39.497, 34.3, 8.996, 
  5.2, 27717.847, "", 235.954, 13.17, 3.1, 20.4, "", 2.9, 73.92, 0.814}, 
 {"BHS", "North America", "Bahamas", "2020-05-18", 96., 0., 0.429, 11., 0., 
  0., 244.121, 0., 1.09, 27.972, 0., 0., "", "", "", "", "", "", "", "", "", 
  "", "", "", "", "", "", "", "", "", "", "", "", "", "", "", "", "", "", 
  96.3, 393248., 39.497, 34.3, 8.996, 5.2, 27717.847, "", 235.954, 13.17, 
  3.1, 20.4, "", 2.9, 73.92, 0.814}, {"BHS", "North America", "Bahamas", 
  "2020-05-19", 96., 0., 0.429, 11., 0., 0., 244.121, 0., 1.09, 27.972, 0., 
  0., "", "", "", "", "", "", "", "", "", "", "", "", "", "", "", "", "", "", 
  "", "", "", "", "", "", "", "", "", 96.3, 393248., 39.497, 34.3, 8.996, 
  5.2, 27717.847, "", 235.954, 13.17, 3.1, 20.4, "", 2.9, 73.92, 0.814}, 
 {"BHS", "North America", "Bahamas", "2020-05-20", 97., 1., 0.429, 11., 0., 
  0., 246.664, 2.543, 1.09, 27.972, 0., 0., "", "", "", "", "", "", "", "", 
  "", "", "", "", "", "", "", "", "", "", "", "", "", "", "", "", "", "", "", 
  96.3, 393248., 39.497, 34.3, 8.996, 5.2, 27717.847, "", 235.954, 13.17, 
  3.1, 20.4, "", 2.9, 73.92, 0.814}, {"BHS", "North America", "Bahamas", 
  "2020-05-21", 97., 0., 0.143, 11., 0., 0., 246.664, 0., 0.363, 27.972, 0., 
  0., "", "", "", "", "", "", "", "", "", "", "", "", "", "", "", "", "", "", 
  "", "", "", "", "", "", "", "", "", 96.3, 393248., 39.497, 34.3, 8.996, 
  5.2, 27717.847, "", 235.954, 13.17, 3.1, 20.4, "", 2.9, 73.92, 0.814}, 
 {"BHS", "North America", "Bahamas", "2020-05-22", 97., 0., 0.143, 11., 0., 
  0., 246.664, 0., 0.363, 27.972, 0., 0., "", "", "", "", "", "", "", "", "", 
  "", "", "", "", "", "", "", "", "", "", "", "", "", "", "", "", "", "", 
  96.3, 393248., 39.497, 34.3, 8.996, 5.2, 27717.847, "", 235.954, 13.17, 
  3.1, 20.4, "", 2.9, 73.92, 0.814}, {"BHS", "North America", "Bahamas", 
  "2020-05-23", 100., 3., 0.571, 11., 0., 0., 254.292, 7.629, 1.453, 27.972, 
  0., 0., "", "", "", "", "", "", "", "", "", "", "", "", "", "", "", "", "", 
  "", "", "", "", "", "", "", "", "", "", 96.3, 393248., 39.497, 34.3, 8.996, 
  5.2, 27717.847, "", 235.954, 13.17, 3.1, 20.4, "", 2.9, 73.92, 0.814}, 
 {"BHS", "North America", "Bahamas", "2020-05-24", 100., 0., 0.571, 11., 0., 
  0., 254.292, 0., 1.453, 27.972, 0., 0., 0.39, "", "", "", "", "", "", "", 
  "", "", "", "", "", "", "", "", "", "", "", "", "", "", "", "", "", "", "", 
  96.3, 393248., 39.497, 34.3, 8.996, 5.2, 27717.847, "", 235.954, 13.17, 
  3.1, 20.4, "", 2.9, 73.92, 0.814}, {"BHS", "North America", "Bahamas", 
  "2020-05-25", 100., 0., 0.571, 11., 0., 0., 254.292, 0., 1.453, 27.972, 0., 
  0., 0.36, "", "", "", "", "", "", "", "", "", "", "", "", "", "", "", "", 
  "", "", "", "", "", "", "", "", "", "", 96.3, 393248., 39.497, 34.3, 8.996, 
  5.2, 27717.847, "", 235.954, 13.17, 3.1, 20.4, "", 2.9, 73.92, 0.814}, 
 {"BHS", "North America", "Bahamas", "2020-05-26", 100., 0., 0.571, 11., 0., 
  0., 254.292, 0., 1.453, 27.972, 0., 0., 0.33, "", "", "", "", "", "", "", 
  "", "", "", "", "", "", "", "", "", "", "", "", "", "", "", "", "", "", "", 
  96.3, 393248., 39.497, 34.3, 8.996, 5.2, 27717.847, "", 235.954, 13.17, 
  3.1, 20.4, "", 2.9, 73.92, 0.814}, {"BHS", "North America", "Bahamas", 
  "2020-05-27", 100., 0., 0.429, 11., 0., 0., 254.292, 0., 1.09, 27.972, 0., 
  0., 0.3, "", "", "", "", "", "", "", "", "", "", "", "", "", "", "", "", 
  "", "", "", "", "", "", "", "", "", "", 96.3, 393248., 39.497, 34.3, 8.996, 
  5.2, 27717.847, "", 235.954, 13.17, 3.1, 20.4, "", 2.9, 73.92, 0.814}, 
 {"BHS", "North America", "Bahamas", "2020-05-28", 101., 1., 0.571, 11., 0., 
  0., 256.835, 2.543, 1.453, 27.972, 0., 0., 0.28, "", "", "", "", "", "", 
  "", "", "", "", "", "", "", "", "", "", "", "", "", "", "", "", "", "", "", 
  "", 92.59, 393248., 39.497, 34.3, 8.996, 5.2, 27717.847, "", 235.954, 
  13.17, 3.1, 20.4, "", 2.9, 73.92, 0.814}, {"BHS", "North America", 
  "Bahamas", "2020-05-29", 102., 1., 0.714, 11., 0., 0., 259.378, 2.543, 
  1.816, 27.972, 0., 0., 0.27, "", "", "", "", "", "", "", "", "", "", "", 
  "", "", "", "", "", "", "", "", "", "", "", "", "", "", "", 92.59, 393248., 
  39.497, 34.3, 8.996, 5.2, 27717.847, "", 235.954, 13.17, 3.1, 20.4, "", 
  2.9, 73.92, 0.814}, {"BHS", "North America", "Bahamas", "2020-05-30", 102., 
  0., 0.286, 11., 0., 0., 259.378, 0., 0.727, 27.972, 0., 0., 0.25, "", "", 
  "", "", "", "", "", "", "", "", "", "", "", "", "", "", "", "", "", "", "", 
  "", "", "", "", "", 92.59, 393248., 39.497, 34.3, 8.996, 5.2, 27717.847, 
  "", 235.954, 13.17, 3.1, 20.4, "", 2.9, 73.92, 0.814}, 
 {"BHS", "North America", "Bahamas", "2020-05-31", 102., 0., 0.286, 11., 0., 
  0., 259.378, 0., 0.727, 27.972, 0., 0., 0.24, "", "", "", "", "", "", "", 
  "", "", "", "", "", "", "", "", "", "", "", "", "", "", "", "", "", "", "", 
  92.59, 393248., 39.497, 34.3, 8.996, 5.2, 27717.847, "", 235.954, 13.17, 
  3.1, 20.4, "", 2.9, 73.92, 0.814}, {"BHS", "North America", "Bahamas", 
  "2020-06-01", 102., 0., 0.286, 11., 0., 0., 259.378, 0., 0.727, 27.972, 0., 
  0., 0.23, "", "", "", "", "", "", "", "", "", "", "", "", "", "", "", "", 
  "", "", "", "", "", "", "", "", "", "", 81.48, 393248., 39.497, 34.3, 
  8.996, 5.2, 27717.847, "", 235.954, 13.17, 3.1, 20.4, "", 2.9, 73.92, 
  0.814}, {"BHS", "North America", "Bahamas", "2020-06-02", 102., 0., 0.286, 
  11., 0., 0., 259.378, 0., 0.727, 27.972, 0., 0., 0.22, "", "", "", "", "", 
  "", "", "", "", "", "", "", "", "", "", "", "", "", "", "", "", "", "", "", 
  "", "", 81.48, 393248., 39.497, 34.3, 8.996, 5.2, 27717.847, "", 235.954, 
  13.17, 3.1, 20.4, "", 2.9, 73.92, 0.814}, {"BHS", "North America", 
  "Bahamas", "2020-06-03", 102., 0., 0.286, 11., 0., 0., 259.378, 0., 0.727, 
  27.972, 0., 0., 0.21, "", "", "", "", "", "", "", "", "", "", "", "", "", 
  "", "", "", "", "", "", "", "", "", "", "", "", "", 81.48, 393248., 39.497, 
  34.3, 8.996, 5.2, 27717.847, "", 235.954, 13.17, 3.1, 20.4, "", 2.9, 73.92, 
  0.814}, {"BHS", "North America", "Bahamas", "2020-06-04", 102., 0., 0.143, 
  11., 0., 0., 259.378, 0., 0.363, 27.972, 0., 0., 0.21, "", "", "", "", "", 
  "", "", "", "", "", "", "", "", "", "", "", "", "", "", "", "", "", "", "", 
  "", "", 81.48, 393248., 39.497, 34.3, 8.996, 5.2, 27717.847, "", 235.954, 
  13.17, 3.1, 20.4, "", 2.9, 73.92, 0.814}, {"BHS", "North America", 
  "Bahamas", "2020-06-05", 102., 0., 0., 11., 0., 0., 259.378, 0., 0., 
  27.972, 0., 0., 0.21, "", "", "", "", "", "", "", "", "", "", "", "", "", 
  "", "", "", "", "", "", "", "", "", "", "", "", "", 81.48, 393248., 39.497, 
  34.3, 8.996, 5.2, 27717.847, "", 235.954, 13.17, 3.1, 20.4, "", 2.9, 73.92, 
  0.814}, {"BHS", "North America", "Bahamas", "2020-06-06", 103., 1., 0.143, 
  11., 0., 0., 261.921, 2.543, 0.363, 27.972, 0., 0., 0.21, "", "", "", "", 
  "", "", "", "", "", "", "", "", "", "", "", "", "", "", "", "", "", "", "", 
  "", "", "", 81.48, 393248., 39.497, 34.3, 8.996, 5.2, 27717.847, "", 
  235.954, 13.17, 3.1, 20.4, "", 2.9, 73.92, 0.814}, 
 {"BHS", "North America", "Bahamas", "2020-06-07", 103., 0., 0.143, 11., 0., 
  0., 261.921, 0., 0.363, 27.972, 0., 0., 0.21, "", "", "", "", "", "", "", 
  "", "", "", "", "", "", "", "", "", "", "", "", "", "", "", "", "", "", "", 
  81.48, 393248., 39.497, 34.3, 8.996, 5.2, 27717.847, "", 235.954, 13.17, 
  3.1, 20.4, "", 2.9, 73.92, 0.814}, {"BHS", "North America", "Bahamas", 
  "2020-06-08", 103., 0., 0.143, 11., 0., 0., 261.921, 0., 0.363, 27.972, 0., 
  0., 0.21, "", "", "", "", "", "", "", "", "", "", "", "", "", "", "", "", 
  "", "", "", "", "", "", "", "", "", "", 79.63, 393248., 39.497, 34.3, 
  8.996, 5.2, 27717.847, "", 235.954, 13.17, 3.1, 20.4, "", 2.9, 73.92, 
  0.814}, {"BHS", "North America", "Bahamas", "2020-06-09", 103., 0., 0.143, 
  11., 0., 0., 261.921, 0., 0.363, 27.972, 0., 0., 0.21, "", "", "", "", "", 
  "", "", "", "", "", "", "", "", "", "", "", "", "", "", "", "", "", "", "", 
  "", "", 79.63, 393248., 39.497, 34.3, 8.996, 5.2, 27717.847, "", 235.954, 
  13.17, 3.1, 20.4, "", 2.9, 73.92, 0.814}, {"BHS", "North America", 
  "Bahamas", "2020-06-10", 103., 0., 0.143, 11., 0., 0., 261.921, 0., 0.363, 
  27.972, 0., 0., 0.21, "", "", "", "", "", "", "", "", "", "", "", "", "", 
  "", "", "", "", "", "", "", "", "", "", "", "", "", 79.63, 393248., 39.497, 
  34.3, 8.996, 5.2, 27717.847, "", 235.954, 13.17, 3.1, 20.4, "", 2.9, 73.92, 
  0.814}, {"BHS", "North America", "Bahamas", "2020-06-11", 103., 0., 0.143, 
  11., 0., 0., 261.921, 0., 0.363, 27.972, 0., 0., 0.22, "", "", "", "", "", 
  "", "", "", "", "", "", "", "", "", "", "", "", "", "", "", "", "", "", "", 
  "", "", 79.63, 393248., 39.497, 34.3, 8.996, 5.2, 27717.847, "", 235.954, 
  13.17, 3.1, 20.4, "", 2.9, 73.92, 0.814}, {"BHS", "North America", 
  "Bahamas", "2020-06-12", 103., 0., 0.143, 11., 0., 0., 261.921, 0., 0.363, 
  27.972, 0., 0., 0.23, "", "", "", "", "", "", "", "", "", "", "", "", "", 
  "", "", "", "", "", "", "", "", "", "", "", "", "", 79.63, 393248., 39.497, 
  34.3, 8.996, 5.2, 27717.847, "", 235.954, 13.17, 3.1, 20.4, "", 2.9, 73.92, 
  0.814}, {"BHS", "North America", "Bahamas", "2020-06-13", 103., 0., 0., 
  11., 0., 0., 261.921, 0., 0., 27.972, 0., 0., 0.24, "", "", "", "", "", "", 
  "", "", "", "", "", "", "", "", "", "", "", "", "", "", "", "", "", "", "", 
  "", 79.63, 393248., 39.497, 34.3, 8.996, 5.2, 27717.847, "", 235.954, 
  13.17, 3.1, 20.4, "", 2.9, 73.92, 0.814}, {"BHS", "North America", 
  "Bahamas", "2020-06-14", 103., 0., 0., 11., 0., 0., 261.921, 0., 0., 
  27.972, 0., 0., 0.26, "", "", "", "", "", "", "", "", "", "", "", "", "", 
  "", "", "", "", "", "", "", "", "", "", "", "", "", 79.63, 393248., 39.497, 
  34.3, 8.996, 5.2, 27717.847, "", 235.954, 13.17, 3.1, 20.4, "", 2.9, 73.92, 
  0.814}, {"BHS", "North America", "Bahamas", "2020-06-15", 103., 0., 0., 
  11., 0., 0., 261.921, 0., 0., 27.972, 0., 0., 0.27, "", "", "", "", "", "", 
  "", "", "", "", "", "", "", "", "", "", "", "", "", "", "", "", "", "", "", 
  "", 79.63, 393248., 39.497, 34.3, 8.996, 5.2, 27717.847, "", 235.954, 
  13.17, 3.1, 20.4, "", 2.9, 73.92, 0.814}, {"BHS", "North America", 
  "Bahamas", "2020-06-16", 104., 1., 0.143, 11., 0., 0., 264.464, 2.543, 
  0.363, 27.972, 0., 0., 0.29, "", "", "", "", "", "", "", "", "", "", "", 
  "", "", "", "", "", "", "", "", "", "", "", "", "", "", "", 79.63, 393248., 
  39.497, 34.3, 8.996, 5.2, 27717.847, "", 235.954, 13.17, 3.1, 20.4, "", 
  2.9, 73.92, 0.814}, {"BHS", "North America", "Bahamas", "2020-06-17", 104., 
  0., 0.143, 11., 0., 0., 264.464, 0., 0.363, 27.972, 0., 0., 0.29, "", "", 
  "", "", "", "", "", "", "", "", "", "", "", "", "", "", "", "", "", "", "", 
  "", "", "", "", "", 79.63, 393248., 39.497, 34.3, 8.996, 5.2, 27717.847, 
  "", 235.954, 13.17, 3.1, 20.4, "", 2.9, 73.92, 0.814}, 
 {"BHS", "North America", "Bahamas", "2020-06-18", 104., 0., 0.143, 11., 0., 
  0., 264.464, 0., 0.363, 27.972, 0., 0., 0.29, "", "", "", "", "", "", "", 
  "", "", "", "", "", "", "", "", "", "", "", "", "", "", "", "", "", "", "", 
  79.63, 393248., 39.497, 34.3, 8.996, 5.2, 27717.847, "", 235.954, 13.17, 
  3.1, 20.4, "", 2.9, 73.92, 0.814}, {"BHS", "North America", "Bahamas", 
  "2020-06-19", 104., 0., 0.143, 11., 0., 0., 264.464, 0., 0.363, 27.972, 0., 
  0., 0.29, "", "", "", "", "", "", "", "", "", "", "", "", "", "", "", "", 
  "", "", "", "", "", "", "", "", "", "", 79.63, 393248., 39.497, 34.3, 
  8.996, 5.2, 27717.847, "", 235.954, 13.17, 3.1, 20.4, "", 2.9, 73.92, 
  0.814}, {"BHS", "North America", "Bahamas", "2020-06-20", 104., 0., 0.143, 
  11., 0., 0., 264.464, 0., 0.363, 27.972, 0., 0., 0.3, "", "", "", "", "", 
  "", "", "", "", "", "", "", "", "", "", "", "", "", "", "", "", "", "", "", 
  "", "", 79.63, 393248., 39.497, 34.3, 8.996, 5.2, 27717.847, "", 235.954, 
  13.17, 3.1, 20.4, "", 2.9, 73.92, 0.814}, {"BHS", "North America", 
  "Bahamas", "2020-06-21", 104., 0., 0.143, 11., 0., 0., 264.464, 0., 0.363, 
  27.972, 0., 0., 0.31, "", "", "", "", "", "", "", "", "", "", "", "", "", 
  "", "", "", "", "", "", "", "", "", "", "", "", "", 79.63, 393248., 39.497, 
  34.3, 8.996, 5.2, 27717.847, "", 235.954, 13.17, 3.1, 20.4, "", 2.9, 73.92, 
  0.814}, {"BHS", "North America", "Bahamas", "2020-06-22", 104., 0., 0.143, 
  11., 0., 0., 264.464, 0., 0.363, 27.972, 0., 0., 0.32, "", "", "", "", "", 
  "", "", "", "", "", "", "", "", "", "", "", "", "", "", "", "", "", "", "", 
  "", "", 81.48, 393248., 39.497, 34.3, 8.996, 5.2, 27717.847, "", 235.954, 
  13.17, 3.1, 20.4, "", 2.9, 73.92, 0.814}, {"BHS", "North America", 
  "Bahamas", "2020-06-23", 104., 0., 0., 11., 0., 0., 264.464, 0., 0., 
  27.972, 0., 0., 0.33, "", "", "", "", "", "", "", "", "", "", "", "", "", 
  "", "", "", "", "", "", "", "", "", "", "", "", "", 81.48, 393248., 39.497, 
  34.3, 8.996, 5.2, 27717.847, "", 235.954, 13.17, 3.1, 20.4, "", 2.9, 73.92, 
  0.814}, {"BHS", "North America", "Bahamas", "2020-06-24", 104., 0., 0., 
  11., 0., 0., 264.464, 0., 0., 27.972, 0., 0., 0.35, "", "", "", "", "", "", 
  "", "", "", "", "", "", "", "", "", "", "", "", "", "", "", "", "", "", "", 
  "", 81.48, 393248., 39.497, 34.3, 8.996, 5.2, 27717.847, "", 235.954, 
  13.17, 3.1, 20.4, "", 2.9, 73.92, 0.814}, {"BHS", "North America", 
  "Bahamas", "2020-06-25", 104., 0., 0., 11., 0., 0., 264.464, 0., 0., 
  27.972, 0., 0., 0.37, "", "", "", "", "", "", "", "", "", "", "", "", "", 
  "", "", "", "", "", "", "", "", "", "", "", "", "", 81.48, 393248., 39.497, 
  34.3, 8.996, 5.2, 27717.847, "", 235.954, 13.17, 3.1, 20.4, "", 2.9, 73.92, 
  0.814}, {"BHS", "North America", "Bahamas", "2020-06-26", 104., 0., 0., 
  11., 0., 0., 264.464, 0., 0., 27.972, 0., 0., 0.4, "", "", "", "", "", "", 
  "", "", "", "", "", "", "", "", "", "", "", "", "", "", "", "", "", "", "", 
  "", 81.48, 393248., 39.497, 34.3, 8.996, 5.2, 27717.847, "", 235.954, 
  13.17, 3.1, 20.4, "", 2.9, 73.92, 0.814}, {"BHS", "North America", 
  "Bahamas", "2020-06-27", 104., 0., 0., 11., 0., 0., 264.464, 0., 0., 
  27.972, 0., 0., 0.43, "", "", "", "", "", "", "", "", "", "", "", "", "", 
  "", "", "", "", "", "", "", "", "", "", "", "", "", 81.48, 393248., 39.497, 
  34.3, 8.996, 5.2, 27717.847, "", 235.954, 13.17, 3.1, 20.4, "", 2.9, 73.92, 
  0.814}, {"BHS", "North America", "Bahamas", "2020-06-28", 104., 0., 0., 
  11., 0., 0., 264.464, 0., 0., 27.972, 0., 0., 0.47, "", "", "", "", "", "", 
  "", "", "", "", "", "", "", "", "", "", "", "", "", "", "", "", "", "", "", 
  "", 81.48, 393248., 39.497, 34.3, 8.996, 5.2, 27717.847, "", 235.954, 
  13.17, 3.1, 20.4, "", 2.9, 73.92, 0.814}, {"BHS", "North America", 
  "Bahamas", "2020-06-29", 104., 0., 0., 11., 0., 0., 264.464, 0., 0., 
  27.972, 0., 0., 0.5, "", "", "", "", "", "", "", "", "", "", "", "", "", 
  "", "", "", "", "", "", "", "", "", "", "", "", "", 81.48, 393248., 39.497, 
  34.3, 8.996, 5.2, 27717.847, "", 235.954, 13.17, 3.1, 20.4, "", 2.9, 73.92, 
  0.814}, {"BHS", "North America", "Bahamas", "2020-06-30", 104., 0., 0., 
  11., 0., 0., 264.464, 0., 0., 27.972, 0., 0., 0.55, "", "", "", "", "", "", 
  "", "", "", "", "", "", "", "", "", "", "", "", "", "", "", "", "", "", "", 
  "", 81.48, 393248., 39.497, 34.3, 8.996, 5.2, 27717.847, "", 235.954, 
  13.17, 3.1, 20.4, "", 2.9, 73.92, 0.814}, {"BHS", "North America", 
  "Bahamas", "2020-07-01", 104., 0., 0., 11., 0., 0., 264.464, 0., 0., 
  27.972, 0., 0., 0.6, "", "", "", "", "", "", "", "", "", "", "", "", "", 
  "", "", "", "", "", "", "", "", "", "", "", "", "", 59.26, 393248., 39.497, 
  34.3, 8.996, 5.2, 27717.847, "", 235.954, 13.17, 3.1, 20.4, "", 2.9, 73.92, 
  0.814}, {"BHS", "North America", "Bahamas", "2020-07-02", 104., 0., 0., 
  11., 0., 0., 264.464, 0., 0., 27.972, 0., 0., 0.66, "", "", "", "", "", "", 
  "", "", "", "", "", "", "", "", "", "", "", "", "", "", "", "", "", "", "", 
  "", 59.26, 393248., 39.497, 34.3, 8.996, 5.2, 27717.847, "", 235.954, 
  13.17, 3.1, 20.4, "", 2.9, 73.92, 0.814}, {"BHS", "North America", 
  "Bahamas", "2020-07-03", 104., 0., 0., 11., 0., 0., 264.464, 0., 0., 
  27.972, 0., 0., 0.72, "", "", "", "", "", "", "", "", "", "", "", "", "", 
  "", "", "", "", "", "", "", "", "", "", "", "", "", 59.26, 393248., 39.497, 
  34.3, 8.996, 5.2, 27717.847, "", 235.954, 13.17, 3.1, 20.4, "", 2.9, 73.92, 
  0.814}, {"BHS", "North America", "Bahamas", "2020-07-04", 104., 0., 0., 
  11., 0., 0., 264.464, 0., 0., 27.972, 0., 0., 0.8, "", "", "", "", "", "", 
  "", "", "", "", "", "", "", "", "", "", "", "", "", "", "", "", "", "", "", 
  "", 59.26, 393248., 39.497, 34.3, 8.996, 5.2, 27717.847, "", 235.954, 
  13.17, 3.1, 20.4, "", 2.9, 73.92, 0.814}, {"BHS", "North America", 
  "Bahamas", "2020-07-05", 104., 0., 0., 11., 0., 0., 264.464, 0., 0., 
  27.972, 0., 0., 0.89, "", "", "", "", "", "", "", "", "", "", "", "", "", 
  "", "", "", "", "", "", "", "", "", "", "", "", "", 59.26, 393248., 39.497, 
  34.3, 8.996, 5.2, 27717.847, "", 235.954, 13.17, 3.1, 20.4, "", 2.9, 73.92, 
  0.814}, {"BHS", "North America", "Bahamas", "2020-07-06", 104., 0., 0., 
  11., 0., 0., 264.464, 0., 0., 27.972, 0., 0., 0.99, "", "", "", "", "", "", 
  "", "", "", "", "", "", "", "", "", "", "", "", "", "", "", "", "", "", "", 
  "", 59.26, 393248., 39.497, 34.3, 8.996, 5.2, 27717.847, "", 235.954, 
  13.17, 3.1, 20.4, "", 2.9, 73.92, 0.814}, {"BHS", "North America", 
  "Bahamas", "2020-07-07", 104., 0., 0., 11., 0., 0., 264.464, 0., 0., 
  27.972, 0., 0., 1.09, "", "", "", "", "", "", "", "", "", "", "", "", "", 
  "", "", "", "", "", "", "", "", "", "", "", "", "", 59.26, 393248., 39.497, 
  34.3, 8.996, 5.2, 27717.847, "", 235.954, 13.17, 3.1, 20.4, "", 2.9, 73.92, 
  0.814}, {"BHS", "North America", "Bahamas", "2020-07-08", 106., 2., 0.286, 
  11., 0., 0., 269.55, 5.086, 0.727, 27.972, 0., 0., 1.22, "", "", "", "", 
  "", "", "", "", "", "", "", "", "", "", "", "", "", "", "", "", "", "", "", 
  "", "", "", 59.26, 393248., 39.497, 34.3, 8.996, 5.2, 27717.847, "", 
  235.954, 13.17, 3.1, 20.4, "", 2.9, 73.92, 0.814}, 
 {"BHS", "North America", "Bahamas", "2020-07-09", 107., 1., 0.429, 11., 0., 
  0., 272.093, 2.543, 1.09, 27.972, 0., 0., 1.34, "", "", "", "", "", "", "", 
  "", "", "", "", "", "", "", "", "", "", "", "", "", "", "", "", "", "", "", 
  59.26, 393248., 39.497, 34.3, 8.996, 5.2, 27717.847, "", 235.954, 13.17, 
  3.1, 20.4, "", 2.9, 73.92, 0.814}, {"BHS", "North America", "Bahamas", 
  "2020-07-10", 108., 1., 0.571, 11., 0., 0., 274.636, 2.543, 1.453, 27.972, 
  0., 0., 1.44, "", "", "", "", "", "", "", "", "", "", "", "", "", "", "", 
  "", "", "", "", "", "", "", "", "", "", "", 59.26, 393248., 39.497, 34.3, 
  8.996, 5.2, 27717.847, "", 235.954, 13.17, 3.1, 20.4, "", 2.9, 73.92, 
  0.814}, {"BHS", "North America", "Bahamas", "2020-07-11", 111., 3., 1., 
  11., 0., 0., 282.265, 7.629, 2.543, 27.972, 0., 0., 1.53, "", "", "", "", 
  "", "", "", "", "", "", "", "", "", "", "", "", "", "", "", "", "", "", "", 
  "", "", "", 59.26, 393248., 39.497, 34.3, 8.996, 5.2, 27717.847, "", 
  235.954, 13.17, 3.1, 20.4, "", 2.9, 73.92, 0.814}, 
 {"BHS", "North America", "Bahamas", "2020-07-12", 111., 0., 1., 11., 0., 0., 
  282.265, 0., 2.543, 27.972, 0., 0., 1.62, "", "", "", "", "", "", "", "", 
  "", "", "", "", "", "", "", "", "", "", "", "", "", "", "", "", "", "", 
  59.26, 393248., 39.497, 34.3, 8.996, 5.2, 27717.847, "", 235.954, 13.17, 
  3.1, 20.4, "", 2.9, 73.92, 0.814}, {"BHS", "North America", "Bahamas", 
  "2020-07-13", 113., 2., 1.286, 11., 0., 0., 287.35, 5.086, 3.269, 27.972, 
  0., 0., 1.73, "", "", "", "", "", "", "", "", "", "", "", "", "", "", "", 
  "", "", "", "", "", "", "", "", "", "", "", 59.26, 393248., 39.497, 34.3, 
  8.996, 5.2, 27717.847, "", 235.954, 13.17, 3.1, 20.4, "", 2.9, 73.92, 
  0.814}, {"BHS", "North America", "Bahamas", "2020-07-14", 116., 3., 1.714, 
  11., 0., 0., 294.979, 7.629, 4.359, 27.972, 0., 0., 1.82, "", "", "", "", 
  "", "", "", "", "", "", "", "", "", "", "", "", "", "", "", "", "", "", "", 
  "", "", "", 59.26, 393248., 39.497, 34.3, 8.996, 5.2, 27717.847, "", 
  235.954, 13.17, 3.1, 20.4, "", 2.9, 73.92, 0.814}, 
 {"BHS", "North America", "Bahamas", "2020-07-15", 119., 3., 1.857, 11., 0., 
  0., 302.608, 7.629, 4.723, 27.972, 0., 0., 1.9, "", "", "", "", "", "", "", 
  "", "", "", "", "", "", "", "", "", "", "", "", "", "", "", "", "", "", "", 
  59.26, 393248., 39.497, 34.3, 8.996, 5.2, 27717.847, "", 235.954, 13.17, 
  3.1, 20.4, "", 2.9, 73.92, 0.814}, {"BHS", "North America", "Bahamas", 
  "2020-07-16", 124., 5., 2.429, 11., 0., 0., 315.323, 12.715, 6.176, 27.972, 
  0., 0., 1.97, "", "", "", "", "", "", "", "", "", "", "", "", "", "", "", 
  "", "", "", "", "", "", "", "", "", "", "", 59.26, 393248., 39.497, 34.3, 
  8.996, 5.2, 27717.847, "", 235.954, 13.17, 3.1, 20.4, "", 2.9, 73.92, 
  0.814}, {"BHS", "North America", "Bahamas", "2020-07-17", 129., 5., 3., 
  11., 0., 0., 328.037, 12.715, 7.629, 27.972, 0., 0., 2.03, "", "", "", "", 
  "", "", "", "", "", "", "", "", "", "", "", "", "", "", "", "", "", "", "", 
  "", "", "", 59.26, 393248., 39.497, 34.3, 8.996, 5.2, 27717.847, "", 
  235.954, 13.17, 3.1, 20.4, "", 2.9, 73.92, 0.814}, 
 {"BHS", "North America", "Bahamas", "2020-07-18", 138., 9., 3.857, 11., 0., 
  0., 350.924, 22.886, 9.808, 27.972, 0., 0., 2.08, "", "", "", "", "", "", 
  "", "", "", "", "", "", "", "", "", "", "", "", "", "", "", "", "", "", "", 
  "", 59.26, 393248., 39.497, 34.3, 8.996, 5.2, 27717.847, "", 235.954, 
  13.17, 3.1, 20.4, "", 2.9, 73.92, 0.814}, {"BHS", "North America", 
  "Bahamas", "2020-07-19", 153., 15., 6., 11., 0., 0., 389.067, 38.144, 
  15.258, 27.972, 0., 0., 2.12, "", "", "", "", "", "", "", "", "", "", "", 
  "", "", "", "", "", "", "", "", "", "", "", "", "", "", "", 59.26, 393248., 
  39.497, 34.3, 8.996, 5.2, 27717.847, "", 235.954, 13.17, 3.1, 20.4, "", 
  2.9, 73.92, 0.814}, {"BHS", "North America", "Bahamas", "2020-07-20", 174., 
  21., 8.714, 11., 0., 0., 442.469, 53.401, 22.16, 27.972, 0., 0., 2.12, "", 
  "", "", "", "", "", "", "", "", "", "", "", "", "", "", "", "", "", "", "", 
  "", "", "", "", "", "", 67.59, 393248., 39.497, 34.3, 8.996, 5.2, 
  27717.847, "", 235.954, 13.17, 3.1, 20.4, "", 2.9, 73.92, 0.814}, 
 {"BHS", "North America", "Bahamas", "2020-07-21", 194., 20., 11.143, 11., 
  0., 0., 493.327, 50.858, 28.335, 27.972, 0., 0., 2.1, "", "", "", "", "", 
  "", "", "", "", "", "", "", "", "", "", "", "", "", "", "", "", "", "", "", 
  "", "", 70.37, 393248., 39.497, 34.3, 8.996, 5.2, 27717.847, "", 235.954, 
  13.17, 3.1, 20.4, "", 2.9, 73.92, 0.814}, {"BHS", "North America", 
  "Bahamas", "2020-07-22", 219., 25., 14.286, 11., 0., 0., 556.9, 63.573, 
  36.327, 27.972, 0., 0., 2.07, "", "", "", "", "", "", "", "", "", "", "", 
  "", "", "", "", "", "", "", "", "", "", "", "", "", "", "", 70.37, 393248., 
  39.497, 34.3, 8.996, 5.2, 27717.847, "", 235.954, 13.17, 3.1, 20.4, "", 
  2.9, 73.92, 0.814}, {"BHS", "North America", "Bahamas", "2020-07-23", 274., 
  55., 21.429, 11., 0., 0., 696.761, 139.861, 54.491, 27.972, 0., 0., 2.03, 
  "", "", "", "", "", "", "", "", "", "", "", "", "", "", "", "", "", "", "", 
  "", "", "", "", "", "", "", 79.17, 393248., 39.497, 34.3, 8.996, 5.2, 
  27717.847, "", 235.954, 13.17, 3.1, 20.4, "", 2.9, 73.92, 0.814}, 
 {"BHS", "North America", "Bahamas", "2020-07-24", 316., 42., 26.714, 11., 
  0., 0., 803.564, 106.803, 67.932, 27.972, 0., 0., 1.96, "", "", "", "", "", 
  "", "", "", "", "", "", "", "", "", "", "", "", "", "", "", "", "", "", "", 
  "", "", 87.96, 393248., 39.497, 34.3, 8.996, 5.2, 27717.847, "", 235.954, 
  13.17, 3.1, 20.4, "", 2.9, 73.92, 0.814}, {"BHS", "North America", 
  "Bahamas", "2020-07-25", 326., 10., 26.857, 11., 0., 0., 828.993, 25.429, 
  68.296, 27.972, 0., 0., 1.89, "", "", "", "", "", "", "", "", "", "", "", 
  "", "", "", "", "", "", "", "", "", "", "", "", "", "", "", 87.96, 393248., 
  39.497, 34.3, 8.996, 5.2, 27717.847, "", 235.954, 13.17, 3.1, 20.4, "", 
  2.9, 73.92, 0.814}, {"BHS", "North America", "Bahamas", "2020-07-26", 342., 
  16., 27., 11., 0., 0., 869.68, 40.687, 68.659, 27.972, 0., 0., 1.84, "", 
  "", "", "", "", "", "", "", "", "", "", "", "", "", "", "", "", "", "", "", 
  "", "", "", "", "", "", 87.96, 393248., 39.497, 34.3, 8.996, 5.2, 
  27717.847, "", 235.954, 13.17, 3.1, 20.4, "", 2.9, 73.92, 0.814}, 
 {"BHS", "North America", "Bahamas", "2020-07-27", 382., 40., 29.714, 11., 
  0., 0., 971.397, 101.717, 75.561, 27.972, 0., 0., 1.8, "", "", "", "", "", 
  "", "", "", "", "", "", "", "", "", "", "", "", "", "", "", "", "", "", "", 
  "", "", 87.96, 393248., 39.497, 34.3, 8.996, 5.2, 27717.847, "", 235.954, 
  13.17, 3.1, 20.4, "", 2.9, 73.92, 0.814}, {"BHS", "North America", 
  "Bahamas", "2020-07-28", 447., 65., 36.143, 11., 0., 0., 1136.687, 165.29, 
  91.909, 27.972, 0., 0., 1.75, "", "", "", "", "", "", "", "", "", "", "", 
  "", "", "", "", "", "", "", "", "", "", "", "", "", "", "", 81.94, 393248., 
  39.497, 34.3, 8.996, 5.2, 27717.847, "", 235.954, 13.17, 3.1, 20.4, "", 
  2.9, 73.92, 0.814}, {"BHS", "North America", "Bahamas", "2020-07-29", 484., 
  37., 37.857, 11., 0., 0., 1230.775, 94.088, 96.268, 27.972, 0., 0., 1.69, 
  "", "", "", "", "", "", "", "", "", "", "", "", "", "", "", "", "", "", "", 
  "", "", "", "", "", "", "", 81.94, 393248., 39.497, 34.3, 8.996, 5.2, 
  27717.847, "", 235.954, 13.17, 3.1, 20.4, "", 2.9, 73.92, 0.814}, 
 {"BHS", "North America", "Bahamas", "2020-07-30", 508., 24., 33.429, 14., 
  3., 0.429, 1291.806, 61.03, 85.006, 35.601, 7.629, 1.09, 1.64, "", "", "", 
  "", "", "", "", "", "", "", "", "", "", "", "", "", "", "", "", "", "", "", 
  "", "", "", "", 81.94, 393248., 39.497, 34.3, 8.996, 5.2, 27717.847, "", 
  235.954, 13.17, 3.1, 20.4, "", 2.9, 73.92, 0.814}, 
 {"BHS", "North America", "Bahamas", "2020-07-31", 574., 66., 36.857, 14., 
  0., 0.429, 1459.639, 167.833, 93.725, 35.601, 0., 1.09, 1.6, "", "", "", 
  "", "", "", "", "", "", "", "", "", "", "", "", "", "", "", "", "", "", "", 
  "", "", "", "", 81.94, 393248., 39.497, 34.3, 8.996, 5.2, 27717.847, "", 
  235.954, 13.17, 3.1, 20.4, "", 2.9, 73.92, 0.814}, 
 {"BHS", "North America", "Bahamas", "2020-08-01", 599., 25., 39., 14., 0., 
  0.429, 1523.212, 63.573, 99.174, 35.601, 0., 1.09, 1.55, "", "", "", "", 
  "", "", "", "", "", "", "", "", "", "", "", "", "", "", "", "", "", "", "", 
  "", "", "", 81.94, 393248., 39.497, 34.3, 8.996, 5.2, 27717.847, "", 
  235.954, 13.17, 3.1, 20.4, "", 2.9, 73.92, 0.814}, 
 {"BHS", "North America", "Bahamas", "2020-08-02", 648., 49., 43.714, 14., 
  0., 0.429, 1647.815, 124.603, 111.162, 35.601, 0., 1.09, 1.52, "", "", "", 
  "", "", "", "", "", "", "", "", "", "", "", "", "", "", "", "", "", "", "", 
  "", "", "", "", 81.94, 393248., 39.497, 34.3, 8.996, 5.2, 27717.847, "", 
  235.954, 13.17, 3.1, 20.4, "", 2.9, 73.92, 0.814}, 
 {"BHS", "North America", "Bahamas", "2020-08-03", 679., 31., 42.429, 14., 
  0., 0.429, 1726.646, 78.831, 107.893, 35.601, 0., 1.09, 1.47, "", "", "", 
  "", "", "", "", "", "", "", "", "", "", "", "", "", "", "", "", "", "", "", 
  "", "", "", "", 81.94, 393248., 39.497, 34.3, 8.996, 5.2, 27717.847, "", 
  235.954, 13.17, 3.1, 20.4, "", 2.9, 73.92, 0.814}, 
 {"BHS", "North America", "Bahamas", "2020-08-04", 715., 36., 38.286, 14., 
  0., 0.429, 1818.191, 91.545, 97.358, 35.601, 0., 1.09, 1.44, "", "", "", 
  "", "", "", "", "", "", "", "", "", "", "", "", "", "", "", "", "", "", "", 
  "", "", "", "", 90.74, 393248., 39.497, 34.3, 8.996, 5.2, 27717.847, "", 
  235.954, 13.17, 3.1, 20.4, "", 2.9, 73.92, 0.814}, 
 {"BHS", "North America", "Bahamas", "2020-08-05", 751., 36., 38.143, 14., 
  0., 0.429, 1909.736, 91.545, 96.994, 35.601, 0., 1.09, 1.41, "", "", "", 
  "", "", "", "", "", "", "", "", "", "", "", "", "", "", "", "", "", "", "", 
  "", "", "", "", 90.74, 393248., 39.497, 34.3, 8.996, 5.2, 27717.847, "", 
  235.954, 13.17, 3.1, 20.4, "", 2.9, 73.92, 0.814}, 
 {"BHS", "North America", "Bahamas", "2020-08-06", 761., 10., 36.143, 14., 
  0., 0., 1935.166, 25.429, 91.909, 35.601, 0., 0., 1.39, "", "", "", "", "", 
  "", "", "", "", "", "", "", "", "", "", "", "", "", "", "", "", "", "", "", 
  "", "", 90.74, 393248., 39.497, 34.3, 8.996, 5.2, 27717.847, "", 235.954, 
  13.17, 3.1, 20.4, "", 2.9, 73.92, 0.814}, {"BHS", "North America", 
  "Bahamas", "2020-08-07", 830., 69., 36.571, 14., 0., 0., 2110.627, 175.462, 
  92.998, 35.601, 0., 0., 1.38, "", "", "", "", "", "", "", "", "", "", "", 
  "", "", "", "", "", "", "", "", "", "", "", "", "", "", "", 81.94, 393248., 
  39.497, 34.3, 8.996, 5.2, 27717.847, "", 235.954, 13.17, 3.1, 20.4, "", 
  2.9, 73.92, 0.814}, {"BHS", "North America", "Bahamas", "2020-08-08", 878., 
  48., 39.857, 14., 0., 0., 2232.688, 122.06, 101.354, 35.601, 0., 0., 1.37, 
  "", "", "", "", "", "", "", "", "", "", "", "", "", "", "", "", "", "", "", 
  "", "", "", "", "", "", "", 81.94, 393248., 39.497, 34.3, 8.996, 5.2, 
  27717.847, "", 235.954, 13.17, 3.1, 20.4, "", 2.9, 73.92, 0.814}, 
 {"BHS", "North America", "Bahamas", "2020-08-09", 898., 20., 35.714, 15., 
  1., 0.143, 2283.546, 50.858, 90.819, 38.144, 2.543, 0.363, 1.35, "", "", 
  "", "", "", "", "", "", "", "", "", "", "", "", "", "", "", "", "", "", "", 
  "", "", "", "", "", 81.94, 393248., 39.497, 34.3, 8.996, 5.2, 27717.847, 
  "", 235.954, 13.17, 3.1, 20.4, "", 2.9, 73.92, 0.814}, 
 {"BHS", "North America", "Bahamas", "2020-08-10", 945., 47., 38., 15., 0., 
  0.143, 2403.064, 119.517, 96.631, 38.144, 0., 0.363, 1.34, "", "", "", "", 
  "", "", "", "", "", "", "", "", "", "", "", "", "", "", "", "", "", "", "", 
  "", "", "", 80.09, 393248., 39.497, 34.3, 8.996, 5.2, 27717.847, "", 
  235.954, 13.17, 3.1, 20.4, "", 2.9, 73.92, 0.814}, 
 {"BHS", "North America", "Bahamas", "2020-08-11", 989., 44., 39.143, 15., 
  0., 0.143, 2514.952, 111.889, 99.537, 38.144, 0., 0.363, 1.33, "", "", "", 
  "", "", "", "", "", "", "", "", "", "", "", "", "", "", "", "", "", "", "", 
  "", "", "", "", 80.09, 393248., 39.497, 34.3, 8.996, 5.2, 27717.847, "", 
  235.954, 13.17, 3.1, 20.4, "", 2.9, 73.92, 0.814}, 
 {"BHS", "North America", "Bahamas", "2020-08-12", 1036., 47., 40.714, 15., 
  0., 0.143, 2634.47, 119.517, 103.533, 38.144, 0., 0.363, 1.32, "", "", "", 
  "", "", "", "", "", "", "", "", "", "", "", "", "", "", "", "", "", "", "", 
  "", "", "", "", 80.09, 393248., 39.497, 34.3, 8.996, 5.2, 27717.847, "", 
  235.954, 13.17, 3.1, 20.4, "", 2.9, 73.92, 0.814}, 
 {"BHS", "North America", "Bahamas", "2020-08-13", 1089., 53., 46.857, 15., 
  0., 0.143, 2769.245, 134.775, 119.154, 38.144, 0., 0.363, 1.32, "", "", "", 
  "", "", "", "", "", "", "", "", "", "", "", "", "", "", "", "", "", "", "", 
  "", "", "", "", 80.09, 393248., 39.497, 34.3, 8.996, 5.2, 27717.847, "", 
  235.954, 13.17, 3.1, 20.4, "", 2.9, 73.92, 0.814}, 
 {"BHS", "North America", "Bahamas", "2020-08-14", 1119., 30., 41.286, 17., 
  2., 0.429, 2845.533, 76.288, 104.986, 43.23, 5.086, 1.09, 1.32, "", "", "", 
  "", "", "", "", "", "", "", "", "", "", "", "", "", "", "", "", "", "", "", 
  "", "", "", "", 80.09, 393248., 39.497, 34.3, 8.996, 5.2, 27717.847, "", 
  235.954, 13.17, 3.1, 20.4, "", 2.9, 73.92, 0.814}, 
 {"BHS", "North America", "Bahamas", "2020-08-15", 1252., 133., 53.429, 17., 
  0., 0.429, 3183.742, 338.209, 135.865, 43.23, 0., 1.09, 1.32, "", "", "", 
  "", "", "", "", "", "", "", "", "", "", "", "", "", "", "", "", "", "", "", 
  "", "", "", "", 80.09, 393248., 39.497, 34.3, 8.996, 5.2, 27717.847, "", 
  235.954, 13.17, 3.1, 20.4, "", 2.9, 73.92, 0.814}, 
 {"BHS", "North America", "Bahamas", "2020-08-16", 1315., 63., 59.571, 18., 
  1., 0.429, 3343.946, 160.204, 151.486, 45.773, 2.543, 1.09, 1.3, "", "", 
  "", "", "", "", "", "", "", "", "", "", "", "", "", "", "", "", "", "", "", 
  "", "", "", "", "", 80.09, 393248., 39.497, 34.3, 8.996, 5.2, 27717.847, 
  "", 235.954, 13.17, 3.1, 20.4, "", 2.9, 73.92, 0.814}, 
 {"BHS", "North America", "Bahamas", "2020-08-17", 1329., 14., 54.857, 19., 
  1., 0.571, 3379.547, 35.601, 139.498, 48.316, 2.543, 1.453, 1.28, "", "", 
  "", "", "", "", "", "", "", "", "", "", "", "", "", "", "", "", "", "", "", 
  "", "", "", "", "", 80.09, 393248., 39.497, 34.3, 8.996, 5.2, 27717.847, 
  "", 235.954, 13.17, 3.1, 20.4, "", 2.9, 73.92, 0.814}, 
 {"BHS", "North America", "Bahamas", "2020-08-18", 1424., 95., 62.143, 20., 
  1., 0.714, 3621.125, 241.578, 158.025, 50.858, 2.543, 1.816, 1.27, "", "", 
  "", "", "", "", "", "", "", "", "", "", "", "", "", "", "", "", "", "", "", 
  "", "", "", "", "", 80.09, 393248., 39.497, 34.3, 8.996, 5.2, 27717.847, 
  "", 235.954, 13.17, 3.1, 20.4, "", 2.9, 73.92, 0.814}, 
 {"BHS", "North America", "Bahamas", "2020-08-19", 1531., 107., 70.714, 22., 
  2., 1., 3893.218, 272.093, 179.821, 55.944, 5.086, 2.543, 1.24, "", "", "", 
  "", "", "", "", "", "", "", "", "", "", "", "", "", "", "", "", "", "", "", 
  "", "", "", "", 80.09, 393248., 39.497, 34.3, 8.996, 5.2, 27717.847, "", 
  235.954, 13.17, 3.1, 20.4, "", 2.9, 73.92, 0.814}, 
 {"BHS", "North America", "Bahamas", "2020-08-20", 1610., 79., 74.429, 23., 
  1., 1.143, 4094.109, 200.891, 189.266, 58.487, 2.543, 2.906, 1.22, "", "", 
  "", "", "", "", "", "", "", "", "", "", "", "", "", "", "", "", "", "", "", 
  "", "", "", "", "", 80.09, 393248., 39.497, 34.3, 8.996, 5.2, 27717.847, 
  "", 235.954, 13.17, 3.1, 20.4, "", 2.9, 73.92, 0.814}, 
 {"BHS", "North America", "Bahamas", "2020-08-21", 1703., 93., 83.429, 27., 
  4., 1.429, 4330.601, 236.492, 212.153, 68.659, 10.172, 3.633, 1.19, "", "", 
  "", "", "", "", "", "", "", "", "", "", "", "", "", "", "", "", "", "", "", 
  "", "", "", "", "", 80.09, 393248., 39.497, 34.3, 8.996, 5.2, 27717.847, 
  "", 235.954, 13.17, 3.1, 20.4, "", 2.9, 73.92, 0.814}, 
 {"BHS", "North America", "Bahamas", "2020-08-22", 1765., 62., 73.286, 27., 
  0., 1.429, 4488.262, 157.661, 186.36, 68.659, 0., 3.633, 1.17, "", "", "", 
  "", "", "", "", "", "", "", "", "", "", "", "", "", "", "", "", "", "", "", 
  "", "", "", "", 80.09, 393248., 39.497, 34.3, 8.996, 5.2, 27717.847, "", 
  235.954, 13.17, 3.1, 20.4, "", 2.9, 73.92, 0.814}, 
 {"BHS", "North America", "Bahamas", "2020-08-23", 1784., 19., 67., 29., 2., 
  1.571, 4536.577, 48.316, 170.376, 73.745, 5.086, 3.996, 1.14, "", "", "", 
  "", "", "", "", "", "", "", "", "", "", "", "", "", "", "", "", "", "", "", 
  "", "", "", "", 80.09, 393248., 39.497, 34.3, 8.996, 5.2, 27717.847, "", 
  235.954, 13.17, 3.1, 20.4, "", 2.9, 73.92, 0.814}, 
 {"BHS", "North America", "Bahamas", "2020-08-24", 1798., 14., 67., 44., 15., 
  3.571, 4572.178, 35.601, 170.376, 111.889, 38.144, 9.082, 1.13, "", "", "", 
  "", "", "", "", "", "", "", "", "", "", "", "", "", "", "", "", "", "", "", 
  "", "", "", "", 80.09, 393248., 39.497, 34.3, 8.996, 5.2, 27717.847, "", 
  235.954, 13.17, 3.1, 20.4, "", 2.9, 73.92, 0.814}, 
 {"BHS", "North America", "Bahamas", "2020-08-25", 1813., 15., 55.571, 46., 
  2., 3.714, 4610.322, 38.144, 141.314, 116.975, 5.086, 9.445, 1.12, "", "", 
  "", "", "", "", "", "", "", "", "", "", "", "", "", "", "", "", "", "", "", 
  "", "", "", "", "", 82.87, 393248., 39.497, 34.3, 8.996, 5.2, 27717.847, 
  "", 235.954, 13.17, 3.1, 20.4, "", 2.9, 73.92, 0.814}, 
 {"BHS", "North America", "Bahamas", "2020-08-26", 1923., 110., 56., 48., 2., 
  3.714, 4890.044, 279.722, 142.404, 122.06, 5.086, 9.445, 1.12, "", "", "", 
  "", "", "", "", "", "", "", "", "", "", "", "", "", "", "", "", "", "", "", 
  "", "", "", "", 82.87, 393248., 39.497, 34.3, 8.996, 5.2, 27717.847, "", 
  235.954, 13.17, 3.1, 20.4, "", 2.9, 73.92, 0.814}, 
 {"BHS", "North America", "Bahamas", "2020-08-27", 2020., 97., 58.571, 48., 
  0., 3.571, 5136.708, 246.664, 148.943, 122.06, 0., 9.082, 1.11, "", "", "", 
  "", "", "", "", "", "", "", "", "", "", "", "", "", "", "", "", "", "", "", 
  "", "", "", "", 82.87, 393248., 39.497, 34.3, 8.996, 5.2, 27717.847, "", 
  235.954, 13.17, 3.1, 20.4, "", 2.9, 73.92, 0.814}, 
 {"BHS", "North America", "Bahamas", "2020-08-28", 2057., 37., 50.571, 50., 
  2., 3.286, 5230.796, 94.088, 128.599, 127.146, 5.086, 8.355, 1.1, "", "", 
  "", "", "", "", "", "", "", "", "", "", "", "", "", "", "", "", "", "", "", 
  "", "", "", "", "", 82.87, 393248., 39.497, 34.3, 8.996, 5.2, 27717.847, 
  "", 235.954, 13.17, 3.1, 20.4, "", 2.9, 73.92, 0.814}, 
 {"BHS", "North America", "Bahamas", "2020-08-29", 2135., 78., 52.857, 50., 
  0., 3.286, 5429.144, 198.348, 134.412, 127.146, 0., 8.355, 1.09, "", "", 
  "", "", "", "", "", "", "", "", "", "", "", "", "", "", "", "", "", "", "", 
  "", "", "", "", "", 82.87, 393248., 39.497, 34.3, 8.996, 5.2, 27717.847, 
  "", 235.954, 13.17, 3.1, 20.4, "", 2.9, 73.92, 0.814}, 
 {"BHS", "North America", "Bahamas", "2020-08-30", 2167., 32., 54.714, 50., 
  0., 3., 5510.518, 81.374, 139.134, 127.146, 0., 7.629, 1.08, "", "", "", 
  "", "", "", "", "", "", "", "", "", "", "", "", "", "", "", "", "", "", "", 
  "", "", "", "", 82.87, 393248., 39.497, 34.3, 8.996, 5.2, 27717.847, "", 
  235.954, 13.17, 3.1, 20.4, "", 2.9, 73.92, 0.814}, 
 {"BHS", "North America", "Bahamas", "2020-08-31", 2217., 50., 59.857, 50., 
  0., 0.857, 5637.664, 127.146, 152.212, 127.146, 0., 2.18, 1.07, "", "", "", 
  "", "", "", "", "", "", "", "", "", "", "", "", "", "", "", "", "", "", "", 
  "", "", "", "", 82.87, 393248., 39.497, 34.3, 8.996, 5.2, 27717.847, "", 
  235.954, 13.17, 3.1, 20.4, "", 2.9, 73.92, 0.814}, 
 {"BHS", "North America", "Bahamas", "2020-09-01", 2276., 59., 66.143, 50., 
  0., 0.571, 5787.696, 150.033, 168.196, 127.146, 0., 1.453, 1.07, "", "", 
  "", "", "", "", "", "", "", "", "", "", "", "", "", "", "", "", "", "", "", 
  "", "", "", "", "", 82.87, 393248., 39.497, 34.3, 8.996, 5.2, 27717.847, 
  "", 235.954, 13.17, 3.1, 20.4, "", 2.9, 73.92, 0.814}, 
 {"BHS", "North America", "Bahamas", "2020-09-02", 2337., 61., 59.143, 50., 
  0., 0.286, 5942.815, 155.118, 150.396, 127.146, 0., 0.727, 1.06, "", "", 
  "", "", "", "", "", "", "", "", "", "", "", "", "", "", "", "", "", "", "", 
  "", "", "", "", "", 82.87, 393248., 39.497, 34.3, 8.996, 5.2, 27717.847, 
  "", 235.954, 13.17, 3.1, 20.4, "", 2.9, 73.92, 0.814}, 
 {"BHS", "North America", "Bahamas", "2020-09-03", 2386., 49., 52.286, 50., 
  0., 0.286, 6067.418, 124.603, 132.959, 127.146, 0., 0.727, 1.06, "", "", 
  "", "", "", "", "", "", "", "", "", "", "", "", "", "", "", "", "", "", "", 
  "", "", "", "", "", 82.87, 393248., 39.497, 34.3, 8.996, 5.2, 27717.847, 
  "", 235.954, 13.17, 3.1, 20.4, "", 2.9, 73.92, 0.814}, 
 {"BHS", "North America", "Bahamas", "2020-09-04", 2386., 0., 47., 50., 0., 
  0., 6067.418, 0., 119.517, 127.146, 0., 0., 1.06, "", "", "", "", "", "", 
  "", "", "", "", "", "", "", "", "", "", "", "", "", "", "", "", "", "", "", 
  "", 82.87, 393248., 39.497, 34.3, 8.996, 5.2, 27717.847, "", 235.954, 
  13.17, 3.1, 20.4, "", 2.9, 73.92, 0.814}, {"BHS", "North America", 
  "Bahamas", "2020-09-05", 2476., 90., 48.714, 55., 5., 0.714, 6296.281, 
  228.863, 123.877, 139.861, 12.715, 1.816, 1.07, "", "", "", "", "", "", "", 
  "", "", "", "", "", "", "", "", "", "", "", "", "", "", "", "", "", "", "", 
  82.87, 393248., 39.497, 34.3, 8.996, 5.2, 27717.847, "", 235.954, 13.17, 
  3.1, 20.4, "", 2.9, 73.92, 0.814}, {"BHS", "North America", "Bahamas", 
  "2020-09-06", 2506., 30., 48.429, 56., 1., 0.857, 6372.569, 76.288, 123.15, 
  142.404, 2.543, 2.18, 1.08, "", "", "", "", "", "", "", "", "", "", "", "", 
  "", "", "", "", "", "", "", "", "", "", "", "", "", "", 82.87, 393248., 
  39.497, 34.3, 8.996, 5.2, 27717.847, "", 235.954, 13.17, 3.1, 20.4, "", 
  2.9, 73.92, 0.814}, {"BHS", "North America", "Bahamas", "2020-09-07", 
  2546., 40., 47., 58., 2., 1.143, 6474.286, 101.717, 119.517, 147.49, 5.086, 
  2.906, 1.08, "", "", "", "", "", "", "", "", "", "", "", "", "", "", "", 
  "", "", "", "", "", "", "", "", "", "", "", 82.87, 393248., 39.497, 34.3, 
  8.996, 5.2, 27717.847, "", 235.954, 13.17, 3.1, 20.4, "", 2.9, 73.92, 
  0.814}, {"BHS", "North America", "Bahamas", "2020-09-08", 2585., 39., 
  44.143, 59., 1., 1.286, 6573.46, 99.174, 112.252, 150.033, 2.543, 3.269, 
  1.09, "", "", "", "", "", "", "", "", "", "", "", "", "", "", "", "", "", 
  "", "", "", "", "", "", "", "", "", 82.87, 393248., 39.497, 34.3, 8.996, 
  5.2, 27717.847, "", 235.954, 13.17, 3.1, 20.4, "", 2.9, 73.92, 0.814}, 
 {"BHS", "North America", "Bahamas", "2020-09-09", 2721., 136., 54.857, 63., 
  4., 1.857, 6919.298, 345.838, 139.498, 160.204, 10.172, 4.723, 1.1, "", "", 
  "", "", "", "", "", "", "", "", "", "", "", "", "", "", "", "", "", "", "", 
  "", "", "", "", "", 82.87, 393248., 39.497, 34.3, 8.996, 5.2, 27717.847, 
  "", 235.954, 13.17, 3.1, 20.4, "", 2.9, 73.92, 0.814}, 
 {"BHS", "North America", "Bahamas", "2020-09-10", 2721., 0., 47.857, 63., 
  0., 1.857, 6919.298, 0., 121.697, 160.204, 0., 4.723, 1.1, "", "", "", "", 
  "", "", "", "", "", "", "", "", "", "", "", "", "", "", "", "", "", "", "", 
  "", "", "", 73.61, 393248., 39.497, 34.3, 8.996, 5.2, 27717.847, "", 
  235.954, 13.17, 3.1, 20.4, "", 2.9, 73.92, 0.814}, 
 {"BHS", "North America", "Bahamas", "2020-09-11", 2814., 93., 61.143, 65., 
  2., 2.143, 7155.79, 236.492, 155.482, 165.29, 5.086, 5.449, 1.11, "", "", 
  "", "", "", "", "", "", "", "", "", "", "", "", "", "", "", "", "", "", "", 
  "", "", "", "", "", 73.61, 393248., 39.497, 34.3, 8.996, 5.2, 27717.847, 
  "", 235.954, 13.17, 3.1, 20.4, "", 2.9, 73.92, 0.814}, 
 {"BHS", "North America", "Bahamas", "2020-09-12", 2928., 114., 64.571, 67., 
  2., 1.714, 7445.683, 289.893, 164.2, 170.376, 5.086, 4.359, 1.11, "", "", 
  "", "", "", "", "", "", "", "", "", "", "", "", "", "", "", "", "", "", "", 
  "", "", "", "", "", 73.61, 393248., 39.497, 34.3, 8.996, 5.2, 27717.847, 
  "", 235.954, 13.17, 3.1, 20.4, "", 2.9, 73.92, 0.814}, 
 {"BHS", "North America", "Bahamas", "2020-09-13", 2928., 0., 60.286, 67., 
  0., 1.571, 7445.683, 0., 153.302, 170.376, 0., 3.996, 1.1, "", "", "", "", 
  "", "", "", "", "", "", "", "", "", "", "", "", "", "", "", "", "", "", "", 
  "", "", "", 73.61, 393248., 39.497, 34.3, 8.996, 5.2, 27717.847, "", 
  235.954, 13.17, 3.1, 20.4, "", 2.9, 73.92, 0.814}, 
 {"BHS", "North America", "Bahamas", "2020-09-14", 3008., 80., 66., 68., 1., 
  1.429, 7649.117, 203.434, 167.833, 172.919, 2.543, 3.633, 1.1, "", "", "", 
  "", "", "", "", "", "", "", "", "", "", "", "", "", "", "", "", "", "", "", 
  "", "", "", "", 73.61, 393248., 39.497, 34.3, 8.996, 5.2, 27717.847, "", 
  235.954, 13.17, 3.1, 20.4, "", 2.9, 73.92, 0.814}, 
 {"BHS", "North America", "Bahamas", "2020-09-15", 3032., 24., 63.857, 69., 
  1., 1.429, 7710.147, 61.03, 162.384, 175.462, 2.543, 3.633, 1.09, "", "", 
  "", "", "", "", "", "", "", "", "", "", "", "", "", "", "", "", "", "", "", 
  "", "", "", "", "", 73.61, 393248., 39.497, 34.3, 8.996, 5.2, 27717.847, 
  "", 235.954, 13.17, 3.1, 20.4, "", 2.9, 73.92, 0.814}, 
 {"BHS", "North America", "Bahamas", "2020-09-16", 3087., 55., 52.286, 69., 
  0., 0.857, 7850.008, 139.861, 132.959, 175.462, 0., 2.18, 1.1, "", "", "", 
  "", "", "", "", "", "", "", "", "", "", "", "", "", "", "", "", "", "", "", 
  "", "", "", "", 73.61, 393248., 39.497, 34.3, 8.996, 5.2, 27717.847, "", 
  235.954, 13.17, 3.1, 20.4, "", 2.9, 73.92, 0.814}, 
 {"BHS", "North America", "Bahamas", "2020-09-17", 3177., 90., 65.143, 69., 
  0., 0.857, 8078.871, 228.863, 165.653, 175.462, 0., 2.18, 1.11, "", "", "", 
  "", "", "", "", "", "", "", "", "", "", "", "", "", "", "", "", "", "", "", 
  "", "", "", "", 73.61, 393248., 39.497, 34.3, 8.996, 5.2, 27717.847, "", 
  235.954, 13.17, 3.1, 20.4, "", 2.9, 73.92, 0.814}, 
 {"BHS", "North America", "Bahamas", "2020-09-18", 3177., 0., 51.857, 69., 
  0., 0.571, 8078.871, 0., 131.869, 175.462, 0., 1.453, 1.11, "", "", "", "", 
  "", "", "", "", "", "", "", "", "", "", "", "", "", "", "", "", "", "", "", 
  "", "", "", 73.61, 393248., 39.497, 34.3, 8.996, 5.2, 27717.847, "", 
  235.954, 13.17, 3.1, 20.4, "", 2.9, 73.92, 0.814}, 
 {"BHS", "North America", "Bahamas", "2020-09-19", 3214., 37., 40.857, 73., 
  4., 0.857, 8172.96, 94.088, 103.897, 185.633, 10.172, 2.18, 1.12, "", "", 
  "", "", "", "", "", "", "", "", "", "", "", "", "", "", "", "", "", "", "", 
  "", "", "", "", "", 73.61, 393248., 39.497, 34.3, 8.996, 5.2, 27717.847, 
  "", 235.954, 13.17, 3.1, 20.4, "", 2.9, 73.92, 0.814}, 
 {"BHS", "North America", "Bahamas", "2020-09-20", 3315., 101., 55.286, 74., 
  1., 1., 8429.795, 256.835, 140.587, 188.176, 2.543, 2.543, 1.14, "", "", 
  "", "", "", "", "", "", "", "", "", "", "", "", "", "", "", "", "", "", "", 
  "", "", "", "", "", 73.61, 393248., 39.497, 34.3, 8.996, 5.2, 27717.847, 
  "", 235.954, 13.17, 3.1, 20.4, "", 2.9, 73.92, 0.814}, 
 {"BHS", "North America", "Bahamas", "2020-09-21", 3418., 103., 58.571, 75., 
  1., 1., 8691.716, 261.921, 148.943, 190.719, 2.543, 2.543, 1.15, "", "", 
  "", "", "", "", "", "", "", "", "", "", "", "", "", "", "", "", "", "", "", 
  "", "", "", "", "", 73.61, 393248., 39.497, 34.3, 8.996, 5.2, 27717.847, 
  "", 235.954, 13.17, 3.1, 20.4, "", 2.9, 73.92, 0.814}, 
 {"BHS", "North America", "Bahamas", "2020-09-22", 3467., 49., 62.143, 77., 
  2., 1.143, 8816.319, 124.603, 158.025, 195.805, 5.086, 2.906, 1.15, "", "", 
  "", "", "", "", "", "", "", "", "", "", "", "", "", "", "", "", "", "", "", 
  "", "", "", "", "", 73.61, 393248., 39.497, 34.3, 8.996, 5.2, 27717.847, 
  "", 235.954, 13.17, 3.1, 20.4, "", 2.9, 73.92, 0.814}, 
 {"BHS", "North America", "Bahamas", "2020-09-23", 3618., 151., 75.857, 80., 
  3., 1.571, 9200.301, 383.982, 192.899, 203.434, 7.629, 3.996, 1.15, "", "", 
  "", "", "", "", "", "", "", "", "", "", "", "", "", "", "", "", "", "", "", 
  "", "", "", "", "", 73.61, 393248., 39.497, 34.3, 8.996, 5.2, 27717.847, 
  "", 235.954, 13.17, 3.1, 20.4, "", 2.9, 73.92, 0.814}, 
 {"BHS", "North America", "Bahamas", "2020-09-24", 3699., 81., 74.571, 86., 
  6., 2.429, 9406.278, 205.977, 189.63, 218.692, 15.258, 6.176, 1.14, "", "", 
  "", "", "", "", "", "", "", "", "", "", "", "", "", "", "", "", "", "", "", 
  "", "", "", "", "", 73.61, 393248., 39.497, 34.3, 8.996, 5.2, 27717.847, 
  "", 235.954, 13.17, 3.1, 20.4, "", 2.9, 73.92, 0.814}, 
 {"BHS", "North America", "Bahamas", "2020-09-25", 3790., 91., 87.571, 89., 
  3., 2.857, 9637.684, 231.406, 222.688, 226.32, 7.629, 7.265, 1.13, "", "", 
  "", "", "", "", "", "", "", "", "", "", "", "", "", "", "", "", "", "", "", 
  "", "", "", "", "", 73.61, 393248., 39.497, 34.3, 8.996, 5.2, 27717.847, 
  "", 235.954, 13.17, 3.1, 20.4, "", 2.9, 73.92, 0.814}, 
 {"BHS", "North America", "Bahamas", "2020-09-26", 3790., 0., 82.286, 89., 
  0., 2.286, 9637.684, 0., 209.246, 226.32, 0., 5.812, 1.12, "", "", "", "", 
  "", "", "", "", "", "", "", "", "", "", "", "", "", "", "", "", "", "", "", 
  "", "", "", 73.61, 393248., 39.497, 34.3, 8.996, 5.2, 27717.847, "", 
  235.954, 13.17, 3.1, 20.4, "", 2.9, 73.92, 0.814}, 
 {"BHS", "North America", "Bahamas", "2020-09-27", 3838., 48., 74.714, 89., 
  0., 2.143, 9759.744, 122.06, 189.993, 226.32, 0., 5.449, 1.12, "", "", "", 
  "", "", "", "", "", "", "", "", "", "", "", "", "", "", "", "", "", "", "", 
  "", "", "", "", 73.61, 393248., 39.497, 34.3, 8.996, 5.2, 27717.847, "", 
  235.954, 13.17, 3.1, 20.4, "", 2.9, 73.92, 0.814}, 
 {"BHS", "North America", "Bahamas", "2020-09-28", 3838., 0., 60., 89., 0., 
  2., 9759.744, 0., 152.575, 226.32, 0., 5.086, 1.13, "", "", "", "", "", "", 
  "", "", "", "", "", "", "", "", "", "", "", "", "", "", "", "", "", "", "", 
  "", 73.61, 393248., 39.497, 34.3, 8.996, 5.2, 27717.847, "", 235.954, 
  13.17, 3.1, 20.4, "", 2.9, 73.92, 0.814}, {"BHS", "North America", 
  "Bahamas", "2020-09-29", 3903., 65., 62.286, 91., 2., 2., 9925.035, 165.29, 
  158.388, 231.406, 5.086, 5.086, 1.15, "", "", "", "", "", "", "", "", "", 
  "", "", "", "", "", "", "", "", "", "", "", "", "", "", "", "", "", 73.61, 
  393248., 39.497, 34.3, 8.996, 5.2, 27717.847, "", 235.954, 13.17, 3.1, 
  20.4, "", 2.9, 73.92, 0.814}, {"BHS", "North America", "Bahamas", 
  "2020-09-30", 4123., 220., 72.143, 96., 5., 2.286, 10484.478, 559.443, 
  183.454, 244.121, 12.715, 5.812, 1.17, "", "", "", "", "", "", "", "", "", 
  "", "", "", "", "", "", "", "", "", "", "", "", "", "", "", "", "", 73.61, 
  393248., 39.497, 34.3, 8.996, 5.2, 27717.847, "", 235.954, 13.17, 3.1, 
  20.4, "", 2.9, 73.92, 0.814}, {"BHS", "North America", "Bahamas", 
  "2020-10-01", 4123., 0., 60.571, 96., 0., 1.429, 10484.478, 0., 154.029, 
  244.121, 0., 3.633, 1.16, "", "", "", "", "", "", "", "", "", "", "", "", 
  "", "", "", "", "", "", "", "", "", "", "", "", "", "", 73.61, 393248., 
  39.497, 34.3, 8.996, 5.2, 27717.847, "", 235.954, 13.17, 3.1, 20.4, "", 
  2.9, 73.92, 0.814}, {"BHS", "North America", "Bahamas", "2020-10-02", 
  4220., 97., 61.429, 96., 0., 1., 10731.142, 246.664, 156.208, 244.121, 0., 
  2.543, 1.16, "", "", "", "", "", "", "", "", "", "", "", "", "", "", "", 
  "", "", "", "", "", "", "", "", "", "", "", 73.61, 393248., 39.497, 34.3, 
  8.996, 5.2, 27717.847, "", 235.954, 13.17, 3.1, 20.4, "", 2.9, 73.92, 
  0.814}, {"BHS", "North America", "Bahamas", "2020-10-03", 4332., 112., 
  77.429, 96., 0., 1., 11015.949, 284.808, 196.895, 244.121, 0., 2.543, 1.16, 
  "", "", "", "", "", "", "", "", "", "", "", "", "", "", "", "", "", "", "", 
  "", "", "", "", "", "", "", 73.61, 393248., 39.497, 34.3, 8.996, 5.2, 
  27717.847, "", 235.954, 13.17, 3.1, 20.4, "", 2.9, 73.92, 0.814}, 
 {"BHS", "North America", "Bahamas", "2020-10-04", 4409., 77., 81.571, 96., 
  0., 1., 11211.754, 195.805, 207.43, 244.121, 0., 2.543, 1.15, "", "", "", 
  "", "", "", "", "", "", "", "", "", "", "", "", "", "", "", "", "", "", "", 
  "", "", "", "", 73.61, 393248., 39.497, 34.3, 8.996, 5.2, 27717.847, "", 
  235.954, 13.17, 3.1, 20.4, "", 2.9, 73.92, 0.814}, 
 {"BHS", "North America", "Bahamas", "2020-10-05", 4452., 43., 87.714, 96., 
  0., 1., 11321.1, 109.346, 223.051, 244.121, 0., 2.543, 1.15, "", "", "", 
  "", "", "", "", "", "", "", "", "", "", "", "", "", "", "", "", "", "", "", 
  "", "", "", "", 71.76, 393248., 39.497, 34.3, 8.996, 5.2, 27717.847, "", 
  235.954, 13.17, 3.1, 20.4, "", 2.9, 73.92, 0.814}, 
 {"BHS", "North America", "Bahamas", "2020-10-06", 4559., 107., 93.714, 100., 
  4., 1.286, 11593.193, 272.093, 238.308, 254.292, 10.172, 3.269, 1.15, "", 
  "", "", "", "", "", "", "", "", "", "", "", "", "", "", "", "", "", "", "", 
  "", "", "", "", "", "", 71.76, 393248., 39.497, 34.3, 8.996, 5.2, 
  27717.847, "", 235.954, 13.17, 3.1, 20.4, "", 2.9, 73.92, 0.814}, 
 {"BHS", "North America", "Bahamas", "2020-10-07", 4713., 154., 84.286, 102., 
  2., 0.857, 11984.803, 391.61, 214.332, 259.378, 5.086, 2.18, 1.14, "", "", 
  "", "", "", "", "", "", "", "", "", "", "", "", "", "", "", "", "", "", "", 
  "", "", "", "", "", 71.76, 393248., 39.497, 34.3, 8.996, 5.2, 27717.847, 
  "", 235.954, 13.17, 3.1, 20.4, "", 2.9, 73.92, 0.814}, 
 {"BHS", "North America", "Bahamas", "2020-10-08", 4713., 0., 84.286, 102., 
  0., 0.857, 11984.803, 0., 214.332, 259.378, 0., 2.18, 1.13, "", "", "", "", 
  "", "", "", "", "", "", "", "", "", "", "", "", "", "", "", "", "", "", "", 
  "", "", "", 71.76, 393248., 39.497, 34.3, 8.996, 5.2, 27717.847, "", 
  235.954, 13.17, 3.1, 20.4, "", 2.9, 73.92, 0.814}, 
 {"BHS", "North America", "Bahamas", "2020-10-09", 4713., 0., 70.429, 102., 
  0., 0.857, 11984.803, 0., 179.095, 259.378, 0., 2.18, 1.14, "", "", "", "", 
  "", "", "", "", "", "", "", "", "", "", "", "", "", "", "", "", "", "", "", 
  "", "", "", 71.76, 393248., 39.497, 34.3, 8.996, 5.2, 27717.847, "", 
  235.954, 13.17, 3.1, 20.4, "", 2.9, 73.92, 0.814}, 
 {"BHS", "North America", "Bahamas", "2020-10-10", 5023., 310., 98.714, 106., 
  4., 1.429, 12773.11, 788.307, 251.023, 269.55, 10.172, 3.633, 1.16, "", "", 
  "", "", "", "", "", "", "", "", "", "", "", "", "", "", "", "", "", "", "", 
  "", "", "", "", "", 71.76, 393248., 39.497, 34.3, 8.996, 5.2, 27717.847, 
  "", 235.954, 13.17, 3.1, 20.4, "", 2.9, 73.92, 0.814}, 
 {"BHS", "North America", "Bahamas", "2020-10-11", 5078., 55., 95.571, 107., 
  1., 1.571, 12912.971, 139.861, 243.031, 272.093, 2.543, 3.996, 1.13, "", 
  "", "", "", "", "", "", "", "", "", "", "", "", "", "", "", "", "", "", "", 
  "", "", "", "", "", "", 71.76, 393248., 39.497, 34.3, 8.996, 5.2, 
  27717.847, "", 235.954, 13.17, 3.1, 20.4, "", 2.9, 73.92, 0.814}, 
 {"BHS", "North America", "Bahamas", "2020-10-12", 5163., 85., 101.571, 108., 
  1., 1.714, 13129.12, 216.149, 258.288, 274.636, 2.543, 4.359, 1.11, "", "", 
  "", "", "", "", "", "", "", "", "", "", "", "", "", "", "", "", "", "", "", 
  "", "", "", "", "", 71.76, 393248., 39.497, 34.3, 8.996, 5.2, 27717.847, 
  "", 235.954, 13.17, 3.1, 20.4, "", 2.9, 73.92, 0.814}, 
 {"BHS", "North America", "Bahamas", "2020-10-13", 5163., 0., 86.286, 108., 
  0., 1.143, 13129.12, 0., 219.418, 274.636, 0., 2.906, 1.09, "", "", "", "", 
  "", "", "", "", "", "", "", "", "", "", "", "", "", "", "", "", "", "", "", 
  "", "", "", 71.76, 393248., 39.497, 34.3, 8.996, 5.2, 27717.847, "", 
  235.954, 13.17, 3.1, 20.4, "", 2.9, 73.92, 0.814}, 
 {"BHS", "North America", "Bahamas", "2020-10-14", 5191., 28., 68.286, 109., 
  1., 1., 13200.321, 71.202, 173.645, 277.179, 2.543, 2.543, 1.08, "", "", 
  "", "", "", "", "", "", "", "", "", "", "", "", "", "", "", "", "", "", "", 
  "", "", "", "", "", 71.76, 393248., 39.497, 34.3, 8.996, 5.2, 27717.847, 
  "", 235.954, 13.17, 3.1, 20.4, "", 2.9, 73.92, 0.814}, 
 {"BHS", "North America", "Bahamas", "2020-10-15", 5385., 194., 96., 112., 
  3., 1.429, 13693.649, 493.327, 244.121, 284.808, 7.629, 3.633, 1.09, "", 
  "", "", "", "", "", "", "", "", "", "", "", "", "", "", "", "", "", "", "", 
  "", "", "", "", "", "", 71.76, 393248., 39.497, 34.3, 8.996, 5.2, 
  27717.847, "", 235.954, 13.17, 3.1, 20.4, "", 2.9, 73.92, 0.814}, 
 {"BHS", "North America", "Bahamas", "2020-10-16", 5517., 132., 114.857, 
  114., 2., 1.714, 14029.315, 335.666, 292.073, 289.893, 5.086, 4.359, 1.08, 
  "", "", "", "", "", "", "", "", "", "", "", "", "", "", "", "", "", "", "", 
  "", "", "", "", "", "", "", 71.76, 393248., 39.497, 34.3, 8.996, 5.2, 
  27717.847, "", 235.954, 13.17, 3.1, 20.4, "", 2.9, 73.92, 0.814}, 
 {"BHS", "North America", "Bahamas", "2020-10-17", 5628., 111., 86.429, 116., 
  2., 1.429, 14311.579, 282.265, 219.781, 294.979, 5.086, 3.633, 1.06, "", 
  "", "", "", "", "", "", "", "", "", "", "", "", "", "", "", "", "", "", "", 
  "", "", "", "", "", "", 71.76, 393248., 39.497, 34.3, 8.996, 5.2, 
  27717.847, "", 235.954, 13.17, 3.1, 20.4, "", 2.9, 73.92, 0.814}, 
 {"BHS", "North America", "Bahamas", "2020-10-18", 5703., 75., 89.286, 122., 
  6., 2.143, 14502.299, 190.719, 227.047, 310.237, 15.258, 5.449, 1.04, "", 
  "", "", "", "", "", "", "", "", "", "", "", "", "", "", "", "", "", "", "", 
  "", "", "", "", "", "", 71.76, 393248., 39.497, 34.3, 8.996, 5.2, 
  27717.847, "", 235.954, 13.17, 3.1, 20.4, "", 2.9, 73.92, 0.814}, 
 {"BHS", "North America", "Bahamas", "2020-10-19", 5773., 70., 87.143, 123., 
  1., 2.143, 14680.304, 178.005, 221.598, 312.78, 2.543, 5.449, 1.02, "", "", 
  "", "", "", "", "", "", "", "", "", "", "", "", "", "", "", "", "", "", "", 
  "", "", "", "", "", 71.76, 393248., 39.497, 34.3, 8.996, 5.2, 27717.847, 
  "", 235.954, 13.17, 3.1, 20.4, "", 2.9, 73.92, 0.814}, 
 {"BHS", "North America", "Bahamas", "2020-10-20", 5923., 150., 108.571, 
  124., 1., 2.286, 15061.742, 381.439, 276.089, 315.323, 2.543, 5.812, 1., 
  "", "", "", "", "", "", "", "", "", "", "", "", "", "", "", "", "", "", "", 
  "", "", "", "", "", "", "", 71.76, 393248., 39.497, 34.3, 8.996, 5.2, 
  27717.847, "", 235.954, 13.17, 3.1, 20.4, "", 2.9, 73.92, 0.814}, 
 {"BHS", "North America", "Bahamas", "2020-10-21", 6051., 128., 122.857, 
  127., 3., 2.571, 15387.237, 325.494, 312.416, 322.951, 7.629, 6.539, 0.98, 
  "", "", "", "", "", "", "", "", "", "", "", "", "", "", "", "", "", "", "", 
  "", "", "", "", "", "", "", 71.76, 393248., 39.497, 34.3, 8.996, 5.2, 
  27717.847, "", 235.954, 13.17, 3.1, 20.4, "", 2.9, 73.92, 0.814}, 
 {"BHS", "North America", "Bahamas", "2020-10-22", 6135., 84., 107.143, 130., 
  3., 2.571, 15600.842, 213.606, 272.456, 330.58, 7.629, 6.539, 0.96, "", "", 
  "", "", "", "", "", "", "", "", "", "", "", "", "", "", "", "", "", "", "", 
  "", "", "", "", "", 71.76, 393248., 39.497, 34.3, 8.996, 5.2, 27717.847, 
  "", 235.954, 13.17, 3.1, 20.4, "", 2.9, 73.92, 0.814}, 
 {"BHS", "North America", "Bahamas", "2020-10-23", 6268., 133., 107.286, 
  130., 0., 2.286, 15939.051, 338.209, 272.819, 330.58, 0., 5.812, 0.94, "", 
  "", "", "", "", "", "", "", "", "", "", "", "", "", "", "", "", "", "", "", 
  "", "", "", "", "", "", 71.76, 393248., 39.497, 34.3, 8.996, 5.2, 
  27717.847, "", 235.954, 13.17, 3.1, 20.4, "", 2.9, 73.92, 0.814}, 
 {"BHS", "North America", "Bahamas", "2020-10-24", 6268., 0., 91.429, 130., 
  0., 2., 15939.051, 0., 232.496, 330.58, 0., 5.086, 0.91, "", "", "", "", 
  "", "", "", "", "", "", "", "", "", "", "", "", "", "", "", "", "", "", "", 
  "", "", "", 71.76, 393248., 39.497, 34.3, 8.996, 5.2, 27717.847, "", 
  235.954, 13.17, 3.1, 20.4, "", 2.9, 73.92, 0.814}, 
 {"BHS", "North America", "Bahamas", "2020-10-25", 6410., 142., 101., 132., 
  2., 1.429, 16300.146, 361.095, 256.835, 335.666, 5.086, 3.633, 0.9, "", "", 
  "", "", "", "", "", "", "", "", "", "", "", "", "", "", "", "", "", "", "", 
  "", "", "", "", "", 71.76, 393248., 39.497, 34.3, 8.996, 5.2, 27717.847, 
  "", 235.954, 13.17, 3.1, 20.4, "", 2.9, 73.92, 0.814}, 
 {"BHS", "North America", "Bahamas", "2020-10-26", 6410., 0., 91., 132., 0., 
  1.286, 16300.146, 0., 231.406, 335.666, 0., 3.269, 0.87, "", "", "", "", 
  "", "", "", "", "", "", "", "", "", "", "", "", "", "", "", "", "", "", "", 
  "", "", "", 71.76, 393248., 39.497, 34.3, 8.996, 5.2, 27717.847, "", 
  235.954, 13.17, 3.1, 20.4, "", 2.9, 73.92, 0.814}, 
 {"BHS", "North America", "Bahamas", "2020-10-27", 6502., 92., 82.714, 136., 
  4., 1.714, 16534.096, 233.949, 210.336, 345.838, 10.172, 4.359, 0.85, "", 
  "", "", "", "", "", "", "", "", "", "", "", "", "", "", "", "", "", "", "", 
  "", "", "", "", "", "", 71.76, 393248., 39.497, 34.3, 8.996, 5.2, 
  27717.847, "", 235.954, 13.17, 3.1, 20.4, "", 2.9, 73.92, 0.814}, 
 {"BHS", "North America", "Bahamas", "2020-10-28", 6549., 47., 71.143, 136., 
  0., 1.286, 16653.613, 119.517, 180.911, 345.838, 0., 3.269, 0.83, "", "", 
  "", "", "", "", "", "", "", "", "", "", "", "", "", "", "", "", "", "", "", 
  "", "", "", "", "", 71.76, 393248., 39.497, 34.3, 8.996, 5.2, 27717.847, 
  "", 235.954, 13.17, 3.1, 20.4, "", 2.9, 73.92, 0.814}, 
 {"BHS", "North America", "Bahamas", "2020-10-29", 6607., 58., 67.429, 138., 
  2., 1.143, 16801.103, 147.49, 171.466, 350.924, 5.086, 2.906, 0.82, "", "", 
  "", "", "", "", "", "", "", "", "", "", "", "", "", "", "", "", "", "", "", 
  "", "", "", "", "", 71.76, 393248., 39.497, 34.3, 8.996, 5.2, 27717.847, 
  "", 235.954, 13.17, 3.1, 20.4, "", 2.9, 73.92, 0.814}, 
 {"BHS", "North America", "Bahamas", "2020-10-30", 6644., 37., 53.714, 142., 
  4., 1.714, 16895.191, 94.088, 136.591, 361.095, 10.172, 4.359, 0.81, "", 
  "", "", "", "", "", "", "", "", "", "", "", "", "", "", "", "", "", "", "", 
  "", "", "", "", "", "", 71.76, 393248., 39.497, 34.3, 8.996, 5.2, 
  27717.847, "", 235.954, 13.17, 3.1, 20.4, "", 2.9, 73.92, 0.814}, 
 {"BHS", "North America", "Bahamas", "2020-10-31", 6714., 70., 63.714, 144., 
  2., 2., 17073.196, 178.005, 162.021, 366.181, 5.086, 5.086, 0.8, "", "", 
  "", "", "", "", "", "", "", "", "", "", "", "", "", "", "", "", "", "", "", 
  "", "", "", "", "", 71.76, 393248., 39.497, 34.3, 8.996, 5.2, 27717.847, 
  "", 235.954, 13.17, 3.1, 20.4, "", 2.9, 73.92, 0.814}, 
 {"BHS", "North America", "Bahamas", "2020-11-01", 6714., 0., 43.429, 144., 
  0., 1.714, 17073.196, 0., 110.436, 366.181, 0., 4.359, 0.79, "", "", "", 
  "", "", "", "", "", "", "", "", "", "", "", "", "", "", "", "", "", "", "", 
  "", "", "", "", 68.98, 393248., 39.497, 34.3, 8.996, 5.2, 27717.847, "", 
  235.954, 13.17, 3.1, 20.4, "", 2.9, 73.92, 0.814}, 
 {"BHS", "North America", "Bahamas", "2020-11-02", 6735., 21., 46.429, 146., 
  2., 2., 17126.597, 53.401, 118.064, 371.267, 5.086, 5.086, 0.78, "", "", 
  "", "", "", "", "", "", "", "", "", "", "", "", "", "", "", "", "", "", "", 
  "", "", "", "", "", 68.98, 393248., 39.497, 34.3, 8.996, 5.2, 27717.847, 
  "", 235.954, 13.17, 3.1, 20.4, "", 2.9, 73.92, 0.814}, 
 {"BHS", "North America", "Bahamas", "2020-11-03", 6790., 55., 41.143, 149., 
  3., 1.857, 17266.458, 139.861, 104.623, 378.896, 7.629, 4.723, 0.78, "", 
  "", "", "", "", "", "", "", "", "", "", "", "", "", "", "", "", "", "", "", 
  "", "", "", "", "", "", 68.98, 393248., 39.497, 34.3, 8.996, 5.2, 
  27717.847, "", 235.954, 13.17, 3.1, 20.4, "", 2.9, 73.92, 0.814}, 
 {"BHS", "North America", "Bahamas", "2020-11-04", 6843., 53., 42., 150., 1., 
  2., 17401.233, 134.775, 106.803, 381.439, 2.543, 5.086, 0.78, "", "", "", 
  "", "", "", "", "", "", "", "", "", "", "", "", "", "", "", "", "", "", "", 
  "", "", "", "", 68.98, 393248., 39.497, 34.3, 8.996, 5.2, 27717.847, "", 
  235.954, 13.17, 3.1, 20.4, "", 2.9, 73.92, 0.814}, 
 {"BHS", "North America", "Bahamas", "2020-11-05", 6882., 39., 39.286, 150., 
  0., 1.714, 17500.407, 99.174, 99.901, 381.439, 0., 4.359, 0.78, "", "", "", 
  "", "", "", "", "", "", "", "", "", "", "", "", "", "", "", "", "", "", "", 
  "", "", "", "", 68.98, 393248., 39.497, 34.3, 8.996, 5.2, 27717.847, "", 
  235.954, 13.17, 3.1, 20.4, "", 2.9, 73.92, 0.814}, 
 {"BHS", "North America", "Bahamas", "2020-11-06", 6882., 0., 34., 150., 0., 
  1.143, 17500.407, 0., 86.459, 381.439, 0., 2.906, 0.78, "", "", "", "", "", 
  "", "", "", "", "", "", "", "", "", "", "", "", "", "", "", "", "", "", "", 
  "", "", 68.98, 393248., 39.497, 34.3, 8.996, 5.2, 27717.847, "", 235.954, 
  13.17, 3.1, 20.4, "", 2.9, 73.92, 0.814}, {"BHS", "North America", 
  "Bahamas", "2020-11-07", 6947., 65., 33.286, 152., 2., 1.143, 17665.697, 
  165.29, 84.643, 386.525, 5.086, 2.906, 0.79, "", "", "", "", "", "", "", 
  "", "", "", "", "", "", "", "", "", "", "", "", "", "", "", "", "", "", "", 
  68.98, 393248., 39.497, 34.3, 8.996, 5.2, 27717.847, "", 235.954, 13.17, 
  3.1, 20.4, "", 2.9, 73.92, 0.814}, {"BHS", "North America", "Bahamas", 
  "2020-11-08", 6947., 0., 33.286, 152., 0., 1.143, 17665.697, 0., 84.643, 
  386.525, 0., 2.906, 0.79, "", "", "", "", "", "", "", "", "", "", "", "", 
  "", "", "", "", "", "", "", "", "", "", "", "", "", "", 68.98, 393248., 
  39.497, 34.3, 8.996, 5.2, 27717.847, "", 235.954, 13.17, 3.1, 20.4, "", 
  2.9, 73.92, 0.814}, {"BHS", "North America", "Bahamas", "2020-11-09", 
  6964., 17., 32.714, 154., 2., 1.143, 17708.927, 43.23, 83.19, 391.61, 
  5.086, 2.906, 0.8, "", "", "", "", "", "", "", "", "", "", "", "", "", "", 
  "", "", "", "", "", "", "", "", "", "", "", "", 68.98, 393248., 39.497, 
  34.3, 8.996, 5.2, 27717.847, "", 235.954, 13.17, 3.1, 20.4, "", 2.9, 73.92, 
  0.814}, {"BHS", "North America", "Bahamas", "2020-11-10", 7012., 48., 
  31.714, 154., 0., 0.714, 17830.987, 122.06, 80.647, 391.61, 0., 1.816, 
  0.81, "", "", "", "", "", "", "", "", "", "", "", "", "", "", "", "", "", 
  "", "", "", "", "", "", "", "", "", 68.98, 393248., 39.497, 34.3, 8.996, 
  5.2, 27717.847, "", 235.954, 13.17, 3.1, 20.4, "", 2.9, 73.92, 0.814}, 
 {"BHS", "North America", "Bahamas", "2020-11-11", 7060., 48., 31., 154., 0., 
  0.571, 17953.047, 122.06, 78.831, 391.61, 0., 1.453, 0.82, "", "", "", "", 
  "", "", "", "", "", "", "", "", "", "", "", "", "", "", "", "", "", "", "", 
  "", "", "", 68.98, 393248., 39.497, 34.3, 8.996, 5.2, 27717.847, "", 
  235.954, 13.17, 3.1, 20.4, "", 2.9, 73.92, 0.814}, 
 {"BHS", "North America", "Bahamas", "2020-11-12", 7124., 64., 34.571, 155., 
  1., 0.714, 18115.795, 162.747, 87.913, 394.153, 2.543, 1.816, 0.82, "", "", 
  "", "", "", "", "", "", "", "", "", "", "", "", "", "", "", "", "", "", "", 
  "", "", "", "", "", 68.98, 393248., 39.497, 34.3, 8.996, 5.2, 27717.847, 
  "", 235.954, 13.17, 3.1, 20.4, "", 2.9, 73.92, 0.814}, 
 {"BHS", "North America", "Bahamas", "2020-11-13", 7163., 39., 40.143, 155., 
  0., 0.714, 18214.969, 99.174, 102.08, 394.153, 0., 1.816, 0.82, "", "", "", 
  "", "", "", "", "", "", "", "", "", "", "", "", "", "", "", "", "", "", "", 
  "", "", "", "", 68.98, 393248., 39.497, 34.3, 8.996, 5.2, 27717.847, "", 
  235.954, 13.17, 3.1, 20.4, "", 2.9, 73.92, 0.814}, 
 {"BHS", "North America", "Bahamas", "2020-11-14", 7163., 0., 30.857, 155., 
  0., 0.429, 18214.969, 0., 78.467, 394.153, 0., 1.09, 0.81, "", "", "", "", 
  "", "", "", "", "", "", "", "", "", "", "", "", "", "", "", "", "", "", "", 
  "", "", "", 68.98, 393248., 39.497, 34.3, 8.996, 5.2, 27717.847, "", 
  235.954, 13.17, 3.1, 20.4, "", 2.9, 73.92, 0.814}, 
 {"BHS", "North America", "Bahamas", "2020-11-15", 7186., 23., 34.143, 156., 
  1., 0.571, 18273.456, 58.487, 86.823, 396.696, 2.543, 1.453, 0.81, "", "", 
  "", "", "", "", "", "", "", "", "", "", "", "", "", "", "", "", "", "", "", 
  "", "", "", "", "", 68.98, 393248., 39.497, 34.3, 8.996, 5.2, 27717.847, 
  "", 235.954, 13.17, 3.1, 20.4, "", 2.9, 73.92, 0.814}, 
 {"BHS", "North America", "Bahamas", "2020-11-16", 7256., 70., 41.714, 163., 
  7., 1.286, 18451.461, 178.005, 106.076, 414.497, 17.8, 3.269, 0.81, "", "", 
  "", "", "", "", "", "", "", "", "", "", "", "", "", "", "", "", "", "", "", 
  "", "", "", "", "", 68.98, 393248., 39.497, 34.3, 8.996, 5.2, 27717.847, 
  "", 235.954, 13.17, 3.1, 20.4, "", 2.9, 73.92, 0.814}, 
 {"BHS", "North America", "Bahamas", "2020-11-17", 7312., 56., 42.857, 163., 
  0., 1.286, 18593.864, 142.404, 108.982, 414.497, 0., 3.269, 0.8, "", "", 
  "", "", "", "", "", "", "", "", "", "", "", "", "", "", "", "", "", "", "", 
  "", "", "", "", "", 68.98, 393248., 39.497, 34.3, 8.996, 5.2, 27717.847, 
  "", 235.954, 13.17, 3.1, 20.4, "", 2.9, 73.92, 0.814}, 
 {"BHS", "North America", "Bahamas", "2020-11-18", 7323., 11., 37.571, 163., 
  0., 1.286, 18621.837, 27.972, 95.541, 414.497, 0., 3.269, 0.78, "", "", "", 
  "", "", "", "", "", "", "", "", "", "", "", "", "", "", "", "", "", "", "", 
  "", "", "", "", 68.98, 393248., 39.497, 34.3, 8.996, 5.2, 27717.847, "", 
  235.954, 13.17, 3.1, 20.4, "", 2.9, 73.92, 0.814}, 
 {"BHS", "North America", "Bahamas", "2020-11-19", 7348., 25., 32., 163., 0., 
  1.143, 18685.41, 63.573, 81.374, 414.497, 0., 2.906, 0.77, "", "", "", "", 
  "", "", "", "", "", "", "", "", "", "", "", "", "", "", "", "", "", "", "", 
  "", "", "", 68.98, 393248., 39.497, 34.3, 8.996, 5.2, 27717.847, "", 
  235.954, 13.17, 3.1, 20.4, "", 2.9, 73.92, 0.814}, 
 {"BHS", "North America", "Bahamas", "2020-11-20", 7367., 19., 29.143, 163., 
  0., 1.143, 18733.725, 48.316, 74.108, 414.497, 0., 2.906, 0.77, "", "", "", 
  "", "", "", "", "", "", "", "", "", "", "", "", "", "", "", "", "", "", "", 
  "", "", "", "", 68.98, 393248., 39.497, 34.3, 8.996, 5.2, 27717.847, "", 
  235.954, 13.17, 3.1, 20.4, "", 2.9, 73.92, 0.814}, 
 {"BHS", "North America", "Bahamas", "2020-11-21", 7395., 28., 33.143, 163., 
  0., 1.143, 18804.927, 71.202, 84.28, 414.497, 0., 2.906, 0.76, "", "", "", 
  "", "", "", "", "", "", "", "", "", "", "", "", "", "", "", "", "", "", "", 
  "", "", "", "", 68.98, 393248., 39.497, 34.3, 8.996, 5.2, 27717.847, "", 
  235.954, 13.17, 3.1, 20.4, "", 2.9, 73.92, 0.814}, 
 {"BHS", "North America", "Bahamas", "2020-11-22", 7413., 18., 32.429, 163., 
  0., 1., 18850.7, 45.773, 82.463, 414.497, 0., 2.543, 0.75, "", "", "", "", 
  "", "", "", "", "", "", "", "", "", "", "", "", "", "", "", "", "", "", "", 
  "", "", "", 68.98, 393248., 39.497, 34.3, 8.996, 5.2, 27717.847, "", 
  235.954, 13.17, 3.1, 20.4, "", 2.9, 73.92, 0.814}, 
 {"BHS", "North America", "Bahamas", "2020-11-23", 7431., 18., 25., 163., 0., 
  0., 18896.472, 45.773, 63.573, 414.497, 0., 0., 0.74, "", "", "", "", "", 
  "", "", "", "", "", "", "", "", "", "", "", "", "", "", "", "", "", "", "", 
  "", "", 68.98, 393248., 39.497, 34.3, 8.996, 5.2, 27717.847, "", 235.954, 
  13.17, 3.1, 20.4, "", 2.9, 73.92, 0.814}, {"BHS", "North America", 
  "Bahamas", "2020-11-24", 7460., 29., 21.143, 163., 0., 0., 18970.217, 
  73.745, 53.765, 414.497, 0., 0., 0.73, "", "", "", "", "", "", "", "", "", 
  "", "", "", "", "", "", "", "", "", "", "", "", "", "", "", "", "", 68.98, 
  393248., 39.497, 34.3, 8.996, 5.2, 27717.847, "", 235.954, 13.17, 3.1, 
  20.4, "", 2.9, 73.92, 0.814}, {"BHS", "North America", "Bahamas", 
  "2020-11-25", 7469., 9., 20.857, 163., 0., 0., 18993.104, 22.886, 53.038, 
  414.497, 0., 0., 0.73, "", "", "", "", "", "", "", "", "", "", "", "", "", 
  "", "", "", "", "", "", "", "", "", "", "", "", "", 68.98, 393248., 39.497, 
  34.3, 8.996, 5.2, 27717.847, "", 235.954, 13.17, 3.1, 20.4, "", 2.9, 73.92, 
  0.814}, {"BHS", "North America", "Bahamas", "2020-11-26", 7482., 13., 
  19.143, 163., 0., 0., 19026.162, 33.058, 48.679, 414.497, 0., 0., 0.73, "", 
  "", "", "", "", "", "", "", "", "", "", "", "", "", "", "", "", "", "", "", 
  "", "", "", "", "", "", 68.98, 393248., 39.497, 34.3, 8.996, 5.2, 
  27717.847, "", 235.954, 13.17, 3.1, 20.4, "", 2.9, 73.92, 0.814}, 
 {"BHS", "North America", "Bahamas", "2020-11-27", 7496., 14., 18.429, 163., 
  0., 0., 19061.763, 35.601, 46.862, 414.497, 0., 0., 0.73, "", "", "", "", 
  "", "", "", "", "", "", "", "", "", "", "", "", "", "", "", "", "", "", "", 
  "", "", "", 68.98, 393248., 39.497, 34.3, 8.996, 5.2, 27717.847, "", 
  235.954, 13.17, 3.1, 20.4, "", 2.9, 73.92, 0.814}, 
 {"BHS", "North America", "Bahamas", "2020-11-28", 7496., 0., 14.429, 163., 
  0., 0., 19061.763, 0., 36.691, 414.497, 0., 0., 0.73, "", "", "", "", "", 
  "", "", "", "", "", "", "", "", "", "", "", "", "", "", "", "", "", "", "", 
  "", "", 68.98, 393248., 39.497, 34.3, 8.996, 5.2, 27717.847, "", 235.954, 
  13.17, 3.1, 20.4, "", 2.9, 73.92, 0.814}, {"BHS", "North America", 
  "Bahamas", "2020-11-29", 7517., 21., 14.857, 163., 0., 0., 19115.164, 
  53.401, 37.781, 414.497, 0., 0., 0.73, "", "", "", "", "", "", "", "", "", 
  "", "", "", "", "", "", "", "", "", "", "", "", "", "", "", "", "", 68.98, 
  393248., 39.497, 34.3, 8.996, 5.2, 27717.847, "", 235.954, 13.17, 3.1, 
  20.4, "", 2.9, 73.92, 0.814}, {"BHS", "North America", "Bahamas", 
  "2020-11-30", 7541., 24., 15.714, 163., 0., 0., 19176.194, 61.03, 39.96, 
  414.497, 0., 0., 0.74, "", "", "", "", "", "", "", "", "", "", "", "", "", 
  "", "", "", "", "", "", "", "", "", "", "", "", "", 68.98, 393248., 39.497, 
  34.3, 8.996, 5.2, 27717.847, "", 235.954, 13.17, 3.1, 20.4, "", 2.9, 73.92, 
  0.814}, {"BHS", "North America", "Bahamas", "2020-12-01", 7543., 2., 
  11.857, 163., 0., 0., 19181.28, 5.086, 30.152, 414.497, 0., 0., 0.74, "", 
  "", "", "", "", "", "", "", "", "", "", "", "", "", "", "", "", "", "", "", 
  "", "", "", "", "", "", 68.98, 393248., 39.497, 34.3, 8.996, 5.2, 
  27717.847, "", 235.954, 13.17, 3.1, 20.4, "", 2.9, 73.92, 0.814}, 
 {"BHS", "North America", "Bahamas", "2020-12-02", 7543., 0., 10.571, 163., 
  0., 0., 19181.28, 0., 26.882, 414.497, 0., 0., 0.74, "", "", "", "", "", 
  "", "", "", "", "", "", "", "", "", "", "", "", "", "", "", "", "", "", "", 
  "", "", 68.98, 393248., 39.497, 34.3, 8.996, 5.2, 27717.847, "", 235.954, 
  13.17, 3.1, 20.4, "", 2.9, 73.92, 0.814}, {"BHS", "North America", 
  "Bahamas", "2020-12-03", 7549., 6., 9.571, 163., 0., 0., 19196.538, 15.258, 
  24.339, 414.497, 0., 0., 0.76, "", "", "", "", "", "", "", "", "", "", "", 
  "", "", "", "", "", "", "", "", "", "", "", "", "", "", "", 68.98, 393248., 
  39.497, 34.3, 8.996, 5.2, 27717.847, "", 235.954, 13.17, 3.1, 20.4, "", 
  2.9, 73.92, 0.814}, {"BHS", "North America", "Bahamas", "2020-12-04", 
  7565., 16., 9.857, 163., 0., 0., 19237.224, 40.687, 25.066, 414.497, 0., 
  0., 0.78, "", "", "", "", "", "", "", "", "", "", "", "", "", "", "", "", 
  "", "", "", "", "", "", "", "", "", "", 68.98, 393248., 39.497, 34.3, 
  8.996, 5.2, 27717.847, "", 235.954, 13.17, 3.1, 20.4, "", 2.9, 73.92, 
  0.814}, {"BHS", "North America", "Bahamas", "2020-12-05", 7570., 5., 
  10.571, 163., 0., 0., 19249.939, 12.715, 26.882, 414.497, 0., 0., 0.8, "", 
  "", "", "", "", "", "", "", "", "", "", "", "", "", "", "", "", "", "", "", 
  "", "", "", "", "", "", 68.98, 393248., 39.497, 34.3, 8.996, 5.2, 
  27717.847, "", 235.954, 13.17, 3.1, 20.4, "", 2.9, 73.92, 0.814}, 
 {"BHS", "North America", "Bahamas", "2020-12-06", 7570., 0., 7.571, 163., 
  0., 0., 19249.939, 0., 19.254, 414.497, 0., 0., 0.82, "", "", "", "", "", 
  "", "", "", "", "", "", "", "", "", "", "", "", "", "", "", "", "", "", "", 
  "", "", 68.98, 393248., 39.497, 34.3, 8.996, 5.2, 27717.847, "", 235.954, 
  13.17, 3.1, 20.4, "", 2.9, 73.92, 0.814}, {"BHS", "North America", 
  "Bahamas", "2020-12-07", 7579., 9., 5.429, 163., 0., 0., 19272.825, 22.886, 
  13.804, 414.497, 0., 0., 0.84, "", "", "", "", "", "", "", "", "", "", "", 
  "", "", "", "", "", "", "", "", "", "", "", "", "", "", "", 68.98, 393248., 
  39.497, 34.3, 8.996, 5.2, 27717.847, "", 235.954, 13.17, 3.1, 20.4, "", 
  2.9, 73.92, 0.814}, {"BHS", "North America", "Bahamas", "2020-12-08", 
  7579., 0., 5.143, 163., 0., 0., 19272.825, 0., 13.078, 414.497, 0., 0., 
  0.88, "", "", "", "", "", "", "", "", "", "", "", "", "", "", "", "", "", 
  "", "", "", "", "", "", "", "", "", 68.98, 393248., 39.497, 34.3, 8.996, 
  5.2, 27717.847, "", 235.954, 13.17, 3.1, 20.4, "", 2.9, 73.92, 0.814}, 
 {"BHS", "North America", "Bahamas", "2020-12-09", 7585., 6., 6., 163., 0., 
  0., 19288.083, 15.258, 15.258, 414.497, 0., 0., 0.92, "", "", "", "", "", 
  "", "", "", "", "", "", "", "", "", "", "", "", "", "", "", "", "", "", "", 
  "", "", 68.98, 393248., 39.497, 34.3, 8.996, 5.2, 27717.847, "", 235.954, 
  13.17, 3.1, 20.4, "", 2.9, 73.92, 0.814}, {"BHS", "North America", 
  "Bahamas", "2020-12-10", 7585., 0., 5.143, 163., 0., 0., 19288.083, 0., 
  13.078, 414.497, 0., 0., 0.97, "", "", "", "", "", "", "", "", "", "", "", 
  "", "", "", "", "", "", "", "", "", "", "", "", "", "", "", 68.98, 393248., 
  39.497, 34.3, 8.996, 5.2, 27717.847, "", 235.954, 13.17, 3.1, 20.4, "", 
  2.9, 73.92, 0.814}, {"BHS", "North America", "Bahamas", "2020-12-11", 
  7623., 38., 8.286, 163., 0., 0., 19384.714, 96.631, 21.07, 414.497, 0., 0., 
  1.03, "", "", "", "", "", "", "", "", "", "", "", "", "", "", "", "", "", 
  "", "", "", "", "", "", "", "", "", 68.98, 393248., 39.497, 34.3, 8.996, 
  5.2, 27717.847, "", 235.954, 13.17, 3.1, 20.4, "", 2.9, 73.92, 0.814}, 
 {"BHS", "North America", "Bahamas", "2020-12-12", 7648., 25., 11.143, 163., 
  0., 0., 19448.287, 63.573, 28.335, 414.497, 0., 0., 1.04, "", "", "", "", 
  "", "", "", "", "", "", "", "", "", "", "", "", "", "", "", "", "", "", "", 
  "", "", "", 68.98, 393248., 39.497, 34.3, 8.996, 5.2, 27717.847, "", 
  235.954, 13.17, 3.1, 20.4, "", 2.9, 73.92, 0.814}, 
 {"BHS", "North America", "Bahamas", "2020-12-13", 7659., 11., 12.714, 163., 
  0., 0., 19476.259, 27.972, 32.331, 414.497, 0., 0., 1.03, "", "", "", "", 
  "", "", "", "", "", "", "", "", "", "", "", "", "", "", "", "", "", "", "", 
  "", "", "", 68.98, 393248., 39.497, 34.3, 8.996, 5.2, 27717.847, "", 
  235.954, 13.17, 3.1, 20.4, "", 2.9, 73.92, 0.814}, 
 {"BHS", "North America", "Bahamas", "2020-12-14", 7674., 15., 13.571, 163., 
  0., 0., 19514.403, 38.144, 34.511, 414.497, 0., 0., 1.03, "", "", "", "", 
  "", "", "", "", "", "", "", "", "", "", "", "", "", "", "", "", "", "", "", 
  "", "", "", 68.98, 393248., 39.497, 34.3, 8.996, 5.2, 27717.847, "", 
  235.954, 13.17, 3.1, 20.4, "", 2.9, 73.92, 0.814}, 
 {"BHS", "North America", "Bahamas", "2020-12-15", 7698., 24., 17., 164., 1., 
  0.143, 19575.433, 61.03, 43.23, 417.04, 2.543, 0.363, 1.02, "", "", "", "", 
  "", "", "", "", "", "", "", "", "", "", "", "", "", "", "", "", "", "", "", 
  "", "", "", 68.98, 393248., 39.497, 34.3, 8.996, 5.2, 27717.847, "", 
  235.954, 13.17, 3.1, 20.4, "", 2.9, 73.92, 0.814}, 
 {"BHS", "North America", "Bahamas", "2020-12-16", 7714., 16., 18.429, 164., 
  0., 0.143, 19616.12, 40.687, 46.862, 417.04, 0., 0.363, 1.01, "", "", "", 
  "", "", "", "", "", "", "", "", "", "", "", "", "", "", "", "", "", "", "", 
  "", "", "", "", 68.98, 393248., 39.497, 34.3, 8.996, 5.2, 27717.847, "", 
  235.954, 13.17, 3.1, 20.4, "", 2.9, 73.92, 0.814}, 
 {"BHS", "North America", "Bahamas", "2020-12-17", 7725., 11., 20., 164., 0., 
  0.143, 19644.092, 27.972, 50.858, 417.04, 0., 0.363, 1., "", "", "", "", 
  "", "", "", "", "", "", "", "", "", "", "", "", "", "", "", "", "", "", "", 
  "", "", "", 68.98, 393248., 39.497, 34.3, 8.996, 5.2, 27717.847, "", 
  235.954, 13.17, 3.1, 20.4, "", 2.9, 73.92, 0.814}, 
 {"BHS", "North America", "Bahamas", "2020-12-18", 7733., 8., 15.714, 164., 
  0., 0.143, 19664.436, 20.343, 39.96, 417.04, 0., 0.363, 0.99, "", "", "", 
  "", "", "", "", "", "", "", "", "", "", "", "", "", "", "", "", "", "", "", 
  "", "", "", "", 68.98, 393248., 39.497, 34.3, 8.996, 5.2, 27717.847, "", 
  235.954, 13.17, 3.1, 20.4, "", 2.9, 73.92, 0.814}, 
 {"BHS", "North America", "Bahamas", "2020-12-19", 7733., 0., 12.143, 164., 
  0., 0.143, 19664.436, 0., 30.878, 417.04, 0., 0.363, 0.99, "", "", "", "", 
  "", "", "", "", "", "", "", "", "", "", "", "", "", "", "", "", "", "", "", 
  "", "", "", 68.98, 393248., 39.497, 34.3, 8.996, 5.2, 27717.847, "", 
  235.954, 13.17, 3.1, 20.4, "", 2.9, 73.92, 0.814}, 
 {"BHS", "North America", "Bahamas", "2020-12-20", 7746., 13., 12.429, 164., 
  0., 0.143, 19697.494, 33.058, 31.605, 417.04, 0., 0.363, 1., "", "", "", 
  "", "", "", "", "", "", "", "", "", "", "", "", "", "", "", "", "", "", "", 
  "", "", "", "", 68.98, 393248., 39.497, 34.3, 8.996, 5.2, 27717.847, "", 
  235.954, 13.17, 3.1, 20.4, "", 2.9, 73.92, 0.814}, 
 {"BHS", "North America", "Bahamas", "2020-12-21", 7765., 19., 13., 164., 0., 
  0.143, 19745.809, 48.316, 33.058, 417.04, 0., 0.363, 1., "", "", "", "", 
  "", "", "", "", "", "", "", "", "", "", "", "", "", "", "", "", "", "", "", 
  "", "", "", 68.98, 393248., 39.497, 34.3, 8.996, 5.2, 27717.847, "", 
  235.954, 13.17, 3.1, 20.4, "", 2.9, 73.92, 0.814}, 
 {"BHS", "North America", "Bahamas", "2020-12-22", 7772., 7., 10.571, 169., 
  5., 0.714, 19763.61, 17.8, 26.882, 429.754, 12.715, 1.816, 1., "", "", "", 
  "", "", "", "", "", "", "", "", "", "", "", "", "", "", "", "", "", "", "", 
  "", "", "", "", 68.98, 393248., 39.497, 34.3, 8.996, 5.2, 27717.847, "", 
  235.954, 13.17, 3.1, 20.4, "", 2.9, 73.92, 0.814}, 
 {"BHS", "North America", "Bahamas", "2020-12-23", 7788., 16., 10.571, 169., 
  0., 0.714, 19804.297, 40.687, 26.882, 429.754, 0., 1.816, 1.01, "", "", "", 
  "", "", "", "", "", "", "", "", "", "", "", "", "", "", "", "", "", "", "", 
  "", "", "", "", 68.98, 393248., 39.497, 34.3, 8.996, 5.2, 27717.847, "", 
  235.954, 13.17, 3.1, 20.4, "", 2.9, 73.92, 0.814}, 
 {"BHS", "North America", "Bahamas", "2020-12-24", 7788., 0., 9., 169., 0., 
  0.714, 19804.297, 0., 22.886, 429.754, 0., 1.816, 1.01, "", "", "", "", "", 
  "", "", "", "", "", "", "", "", "", "", "", "", "", "", "", "", "", "", "", 
  "", "", 68.98, 393248., 39.497, 34.3, 8.996, 5.2, 27717.847, "", 235.954, 
  13.17, 3.1, 20.4, "", 2.9, 73.92, 0.814}, {"BHS", "North America", 
  "Bahamas", "2020-12-25", 7788., 0., 7.857, 169., 0., 0.714, 19804.297, 0., 
  19.98, 429.754, 0., 1.816, 1.03, "", "", "", "", "", "", "", "", "", "", 
  "", "", "", "", "", "", "", "", "", "", "", "", "", "", "", "", 68.98, 
  393248., 39.497, 34.3, 8.996, 5.2, 27717.847, "", 235.954, 13.17, 3.1, 
  20.4, "", 2.9, 73.92, 0.814}, {"BHS", "North America", "Bahamas", 
  "2020-12-26", 7788., 0., 7.857, 169., 0., 0.714, 19804.297, 0., 19.98, 
  429.754, 0., 1.816, 1.06, "", "", "", "", "", "", "", "", "", "", "", "", 
  "", "", "", "", "", "", "", "", "", "", "", "", "", "", 68.98, 393248., 
  39.497, 34.3, 8.996, 5.2, 27717.847, "", 235.954, 13.17, 3.1, 20.4, "", 
  2.9, 73.92, 0.814}, {"BHS", "North America", "Bahamas", "2020-12-27", 
  7834., 46., 12.571, 170., 1., 0.857, 19921.271, 116.975, 31.968, 432.297, 
  2.543, 2.18, 1.09, "", "", "", "", "", "", "", "", "", "", "", "", "", "", 
  "", "", "", "", "", "", "", "", "", "", "", "", 68.98, 393248., 39.497, 
  34.3, 8.996, 5.2, 27717.847, "", 235.954, 13.17, 3.1, 20.4, "", 2.9, 73.92, 
  0.814}, {"BHS", "North America", "Bahamas", "2020-12-28", 7834., 0., 9.857, 
  170., 0., 0.857, 19921.271, 0., 25.066, 432.297, 0., 2.18, 1.07, "", "", 
  "", "", "", "", "", "", "", "", "", "", "", "", "", "", "", "", "", "", "", 
  "", "", "", "", "", 68.98, 393248., 39.497, 34.3, 8.996, 5.2, 27717.847, 
  "", 235.954, 13.17, 3.1, 20.4, "", 2.9, 73.92, 0.814}, 
 {"BHS", "North America", "Bahamas", "2020-12-29", 7846., 12., 10.571, 170., 
  0., 0.143, 19951.786, 30.515, 26.882, 432.297, 0., 0.363, 1.07, "", "", "", 
  "", "", "", "", "", "", "", "", "", "", "", "", "", "", "", "", "", "", "", 
  "", "", "", "", 68.98, 393248., 39.497, 34.3, 8.996, 5.2, 27717.847, "", 
  235.954, 13.17, 3.1, 20.4, "", 2.9, 73.92, 0.814}, 
 {"BHS", "North America", "Bahamas", "2020-12-30", 7857., 11., 9.857, 170., 
  0., 0.143, 19979.758, 27.972, 25.066, 432.297, 0., 0.363, 1.07, "", "", "", 
  "", "", "", "", "", "", "", "", "", "", "", "", "", "", "", "", "", "", "", 
  "", "", "", "", 68.98, 393248., 39.497, 34.3, 8.996, 5.2, 27717.847, "", 
  235.954, 13.17, 3.1, 20.4, "", 2.9, 73.92, 0.814}, 
 {"BHS", "North America", "Bahamas", "2020-12-31", 7871., 14., 11.857, 170., 
  0., 0.143, 20015.359, 35.601, 30.152, 432.297, 0., 0.363, 1.07, "", "", "", 
  "", "", "", "", "", "", "", "", "", "", "", "", "", "", "", "", "", "", "", 
  "", "", "", "", 68.98, 393248., 39.497, 34.3, 8.996, 5.2, 27717.847, "", 
  235.954, 13.17, 3.1, 20.4, "", 2.9, 73.92, 0.814}, 
 {"BHS", "North America", "Bahamas", "2021-01-01", 7887., 16., 14.143, 171., 
  1., 0.286, 20056.046, 40.687, 35.964, 434.84, 2.543, 0.727, 1.07, "", "", 
  "", "", "", "", "", "", "", "", "", "", "", "", "", "", "", "", "", "", "", 
  "", "", "", "", "", 68.98, 393248., 39.497, 34.3, 8.996, 5.2, 27717.847, 
  "", 235.954, 13.17, 3.1, 20.4, "", 2.9, 73.92, 0.814}, 
 {"BHS", "North America", "Bahamas", "2021-01-02", 7887., 0., 14.143, 171., 
  0., 0.286, 20056.046, 0., 35.964, 434.84, 0., 0.727, 1.06, "", "", "", "", 
  "", "", "", "", "", "", "", "", "", "", "", "", "", "", "", "", "", "", "", 
  "", "", "", 68.98, 393248., 39.497, 34.3, 8.996, 5.2, 27717.847, "", 
  235.954, 13.17, 3.1, 20.4, "", 2.9, 73.92, 0.814}, 
 {"BHS", "North America", "Bahamas", "2021-01-03", 7914., 27., 11.429, 175., 
  4., 0.714, 20124.705, 68.659, 29.062, 445.012, 10.172, 1.816, 1.06, "", "", 
  "", "", "", "", "", "", "", "", "", "", "", "", "", "", "", "", "", "", "", 
  "", "", "", "", "", 68.98, 393248., 39.497, 34.3, 8.996, 5.2, 27717.847, 
  "", 235.954, 13.17, 3.1, 20.4, "", 2.9, 73.92, 0.814}, 
 {"BHS", "North America", "Bahamas", "2021-01-04", 7924., 10., 12.857, 175., 
  0., 0.714, 20150.134, 25.429, 32.695, 445.012, 0., 1.816, 1.04, "", "", "", 
  "", "", "", "", "", "", "", "", "", "", "", "", "", "", "", "", "", "", "", 
  "", "", "", "", 68.98, 393248., 39.497, 34.3, 8.996, 5.2, 27717.847, "", 
  235.954, 13.17, 3.1, 20.4, "", 2.9, 73.92, 0.814}, 
 {"BHS", "North America", "Bahamas", "2021-01-05", 7928., 4., 11.714, 175., 
  0., 0.714, 20160.306, 10.172, 29.789, 445.012, 0., 1.816, 1.03, "", "", "", 
  "", "", "", "", "", "", "", "", "", "", "", "", "", "", "", "", "", "", "", 
  "", "", "", "", 68.98, 393248., 39.497, 34.3, 8.996, 5.2, 27717.847, "", 
  235.954, 13.17, 3.1, 20.4, "", 2.9, 73.92, 0.814}, 
 {"BHS", "North America", "Bahamas", "2021-01-06", 7945., 17., 12.571, 175., 
  0., 0.714, 20203.536, 43.23, 31.968, 445.012, 0., 1.816, 1.04, "", "", "", 
  "", "", "", "", "", "", "", "", "", "", "", "", "", "", "", "", "", "", "", 
  "", "", "", "", 68.98, 393248., 39.497, 34.3, 8.996, 5.2, 27717.847, "", 
  235.954, 13.17, 3.1, 20.4, "", 2.9, 73.92, 0.814}, 
 {"BHS", "North America", "Bahamas", "2021-01-07", 7959., 14., 12.571, 175., 
  0., 0.714, 20239.137, 35.601, 31.968, 445.012, 0., 1.816, 1.04, "", "", "", 
  "", "", "", "", "", "", "", "", "", "", "", "", "", "", "", "", "", "", "", 
  "", "", "", "", 68.98, 393248., 39.497, 34.3, 8.996, 5.2, 27717.847, "", 
  235.954, 13.17, 3.1, 20.4, "", 2.9, 73.92, 0.814}, 
 {"BHS", "North America", "Bahamas", "2021-01-08", 7969., 10., 11.714, 175., 
  0., 0.571, 20264.566, 25.429, 29.789, 445.012, 0., 1.453, 1.03, "", "", "", 
  "", "", "", "", "", "", "", "", "", "", "", "", "", "", "", "", "", "", "", 
  "", "", "", "", 68.98, 393248., 39.497, 34.3, 8.996, 5.2, 27717.847, "", 
  235.954, 13.17, 3.1, 20.4, "", 2.9, 73.92, 0.814}, 
 {"BHS", "North America", "Bahamas", "2021-01-09", 7969., 0., 11.714, 175., 
  0., 0.571, 20264.566, 0., 29.789, 445.012, 0., 1.453, 1.03, "", "", "", "", 
  "", "", "", "", "", "", "", "", "", "", "", "", "", "", "", "", "", "", "", 
  "", "", "", 68.98, 393248., 39.497, 34.3, 8.996, 5.2, 27717.847, "", 
  235.954, 13.17, 3.1, 20.4, "", 2.9, 73.92, 0.814}, 
 {"BHS", "North America", "Bahamas", "2021-01-10", 7969., 0., 7.857, 175., 
  0., 0., 20264.566, 0., 19.98, 445.012, 0., 0., 1.03, "", "", "", "", "", 
  "", "", "", "", "", "", "", "", "", "", "", "", "", "", "", "", "", "", "", 
  "", "", 68.98, 393248., 39.497, 34.3, 8.996, 5.2, 27717.847, "", 235.954, 
  13.17, 3.1, 20.4, "", 2.9, 73.92, 0.814}, {"BHS", "North America", 
  "Bahamas", "2021-01-11", 8004., 35., 11.429, 175., 0., 0., 20353.568, 
  89.002, 29.062, 445.012, 0., 0., 1.04, "", "", "", "", "", "", "", "", "", 
  "", "", "", "", "", "", "", "", "", "", "", "", "", "", "", "", "", 68.98, 
  393248., 39.497, 34.3, 8.996, 5.2, 27717.847, "", 235.954, 13.17, 3.1, 
  20.4, "", 2.9, 73.92, 0.814}, {"BHS", "North America", "Bahamas", 
  "2021-01-12", 8004., 0., 10.857, 175., 0., 0., 20353.568, 0., 27.609, 
  445.012, 0., 0., 1.03, "", "", "", "", "", "", "", "", "", "", "", "", "", 
  "", "", "", "", "", "", "", "", "", "", "", "", "", 68.98, 393248., 39.497, 
  34.3, 8.996, 5.2, 27717.847, "", 235.954, 13.17, 3.1, 20.4, "", 2.9, 73.92, 
  0.814}, {"BHS", "North America", "Bahamas", "2021-01-13", 8011., 7., 9.429, 
  175., 0., 0., 20371.369, 17.8, 23.976, 445.012, 0., 0., 1.03, "", "", "", 
  "", "", "", "", "", "", "", "", "", "", "", "", "", "", "", "", "", "", "", 
  "", "", "", "", 68.98, 393248., 39.497, 34.3, 8.996, 5.2, 27717.847, "", 
  235.954, 13.17, 3.1, 20.4, "", 2.9, 73.92, 0.814}, 
 {"BHS", "North America", "Bahamas", "2021-01-14", 8011., 0., 7.429, 175., 
  0., 0., 20371.369, 0., 18.89, 445.012, 0., 0., 1.04, "", "", "", "", "", 
  "", "", "", "", "", "", "", "", "", "", "", "", "", "", "", "", "", "", "", 
  "", "", 68.98, 393248., 39.497, 34.3, 8.996, 5.2, 27717.847, "", 235.954, 
  13.17, 3.1, 20.4, "", 2.9, 73.92, 0.814}, {"BHS", "North America", 
  "Bahamas", "2021-01-15", 8021., 10., 7.429, 175., 0., 0., 20396.798, 
  25.429, 18.89, 445.012, 0., 0., 1.06, "", "", "", "", "", "", "", "", "", 
  "", "", "", "", "", "", "", "", "", "", "", "", "", "", "", "", "", 68.98, 
  393248., 39.497, 34.3, 8.996, 5.2, 27717.847, "", 235.954, 13.17, 3.1, 
  20.4, "", 2.9, 73.92, 0.814}, {"BHS", "North America", "Bahamas", 
  "2021-01-16", 8032., 11., 9., 175., 0., 0., 20424.77, 27.972, 22.886, 
  445.012, 0., 0., 1.07, "", "", "", "", "", "", "", "", "", "", "", "", "", 
  "", "", "", "", "", "", "", "", "", "", "", "", "", 68.98, 393248., 39.497, 
  34.3, 8.996, 5.2, 27717.847, "", 235.954, 13.17, 3.1, 20.4, "", 2.9, 73.92, 
  0.814}, {"BHS", "North America", "Bahamas", "2021-01-17", 8032., 0., 9., 
  175., 0., 0., 20424.77, 0., 22.886, 445.012, 0., 0., 1.08, "", "", "", "", 
  "", "", "", "", "", "", "", "", "", "", "", "", "", "", "", "", "", "", "", 
  "", "", "", 68.98, 393248., 39.497, 34.3, 8.996, 5.2, 27717.847, "", 
  235.954, 13.17, 3.1, 20.4, "", 2.9, 73.92, 0.814}, 
 {"BHS", "North America", "Bahamas", "2021-01-18", 8067., 35., 9., 175., 0., 
  0., 20513.772, 89.002, 22.886, 445.012, 0., 0., 1.1, "", "", "", "", "", 
  "", "", "", "", "", "", "", "", "", "", "", "", "", "", "", "", "", "", "", 
  "", "", 68.98, 393248., 39.497, 34.3, 8.996, 5.2, 27717.847, "", 235.954, 
  13.17, 3.1, 20.4, "", 2.9, 73.92, 0.814}, {"BHS", "North America", 
  "Bahamas", "2021-01-19", 8068., 1., 9.143, 175., 0., 0., 20516.315, 2.543, 
  23.25, 445.012, 0., 0., 1.09, "", "", "", "", "", "", "", "", "", "", "", 
  "", "", "", "", "", "", "", "", "", "", "", "", "", "", "", 68.98, 393248., 
  39.497, 34.3, 8.996, 5.2, 27717.847, "", 235.954, 13.17, 3.1, 20.4, "", 
  2.9, 73.92, 0.814}, {"BHS", "North America", "Bahamas", "2021-01-20", 
  8075., 7., 9.143, 175., 0., 0., 20534.116, 17.8, 23.25, 445.012, 0., 0., 
  1.09, "", "", "", "", "", "", "", "", "", "", "", "", "", "", "", "", "", 
  "", "", "", "", "", "", "", "", "", 68.98, 393248., 39.497, 34.3, 8.996, 
  5.2, 27717.847, "", 235.954, 13.17, 3.1, 20.4, "", 2.9, 73.92, 0.814}, 
 {"BHS", "North America", "Bahamas", "2021-01-21", 8088., 13., 11., 175., 0., 
  0., 20567.174, 33.058, 27.972, 445.012, 0., 0., 1.1, "", "", "", "", "", 
  "", "", "", "", "", "", "", "", "", "", "", "", "", "", "", "", "", "", "", 
  "", "", 68.98, 393248., 39.497, 34.3, 8.996, 5.2, 27717.847, "", 235.954, 
  13.17, 3.1, 20.4, "", 2.9, 73.92, 0.814}, {"BHS", "North America", 
  "Bahamas", "2021-01-22", 8101., 13., 11.429, 175., 0., 0., 20600.232, 
  33.058, 29.062, 445.012, 0., 0., 1.1, "", "", "", "", "", "", "", "", "", 
  "", "", "", "", "", "", "", "", "", "", "", "", "", "", "", "", "", 68.98, 
  393248., 39.497, 34.3, 8.996, 5.2, 27717.847, "", 235.954, 13.17, 3.1, 
  20.4, "", 2.9, 73.92, 0.814}, {"BHS", "North America", "Bahamas", 
  "2021-01-23", 8101., 0., 9.857, 175., 0., 0., 20600.232, 0., 25.066, 
  445.012, 0., 0., 1.1, "", "", "", "", "", "", "", "", "", "", "", "", "", 
  "", "", "", "", "", "", "", "", "", "", "", "", "", 68.98, 393248., 39.497, 
  34.3, 8.996, 5.2, 27717.847, "", 235.954, 13.17, 3.1, 20.4, "", 2.9, 73.92, 
  0.814}, {"BHS", "North America", "Bahamas", "2021-01-24", 8101., 0., 9.857, 
  175., 0., 0., 20600.232, 0., 25.066, 445.012, 0., 0., 1.11, "", "", "", "", 
  "", "", "", "", "", "", "", "", "", "", "", "", "", "", "", "", "", "", "", 
  "", "", "", 68.98, 393248., 39.497, 34.3, 8.996, 5.2, 27717.847, "", 
  235.954, 13.17, 3.1, 20.4, "", 2.9, 73.92, 0.814}, 
 {"BHS", "North America", "Bahamas", "2021-01-25", 8133., 32., 9.429, 175., 
  0., 0., 20681.606, 81.374, 23.976, 445.012, 0., 0., 1.12, "", "", "", "", 
  "", "", "", "", "", "", "", "", "", "", "", "", "", "", "", "", "", "", "", 
  "", "", "", 68.98, 393248., 39.497, 34.3, 8.996, 5.2, 27717.847, "", 
  235.954, 13.17, 3.1, 20.4, "", 2.9, 73.92, 0.814}, 
 {"BHS", "North America", "Bahamas", "2021-01-26", 8140., 7., 10.286, 175., 
  0., 0., 20699.406, 17.8, 26.156, 445.012, 0., 0., 1.11, "", "", "", "", "", 
  "", "", "", "", "", "", "", "", "", "", "", "", "", "", "", "", "", "", "", 
  "", "", 68.98, 393248., 39.497, 34.3, 8.996, 5.2, 27717.847, "", 235.954, 
  13.17, 3.1, 20.4, "", 2.9, 73.92, 0.814}, {"BHS", "North America", 
  "Bahamas", "2021-01-27", 8161., 21., 12.286, 175., 0., 0., 20752.807, 
  53.401, 31.242, 445.012, 0., 0., 1.11, "", "", "", "", "", "", "", "", "", 
  "", "", "", "", "", "", "", "", "", "", "", "", "", "", "", "", "", 68.98, 
  393248., 39.497, 34.3, 8.996, 5.2, 27717.847, "", 235.954, 13.17, 3.1, 
  20.4, "", 2.9, 73.92, 0.814}, {"BHS", "North America", "Bahamas", 
  "2021-01-28", 8161., 0., 10.429, 175., 0., 0., 20752.807, 0., 26.519, 
  445.012, 0., 0., 1.1, "", "", "", "", "", "", "", "", "", "", "", "", "", 
  "", "", "", "", "", "", "", "", "", "", "", "", "", 68.98, 393248., 39.497, 
  34.3, 8.996, 5.2, 27717.847, "", 235.954, 13.17, 3.1, 20.4, "", 2.9, 73.92, 
  0.814}, {"BHS", "North America", "Bahamas", "2021-01-29", 8167., 6., 9.429, 
  175., 0., 0., 20768.065, 15.258, 23.976, 445.012, 0., 0., 1.1, "", "", "", 
  "", "", "", "", "", "", "", "", "", "", "", "", "", "", "", "", "", "", "", 
  "", "", "", "", 68.98, 393248., 39.497, 34.3, 8.996, 5.2, 27717.847, "", 
  235.954, 13.17, 3.1, 20.4, "", 2.9, 73.92, 0.814}, 
 {"BHS", "North America", "Bahamas", "2021-01-30", 8174., 7., 10.429, 176., 
  1., 0.143, 20785.865, 17.8, 26.519, 447.555, 2.543, 0.363, 1.11, "", "", 
  "", "", "", "", "", "", "", "", "", "", "", "", "", "", "", "", "", "", "", 
  "", "", "", "", "", 68.98, 393248., 39.497, 34.3, 8.996, 5.2, 27717.847, 
  "", 235.954, 13.17, 3.1, 20.4, "", 2.9, 73.92, 0.814}, 
 {"BHS", "North America", "Bahamas", "2021-01-31", 8174., 0., 10.429, 176., 
  0., 0.143, 20785.865, 0., 26.519, 447.555, 0., 0.363, 1.11, "", "", "", "", 
  "", "", "", "", "", "", "", "", "", "", "", "", "", "", "", "", "", "", "", 
  "", "", "", 68.98, 393248., 39.497, 34.3, 8.996, 5.2, 27717.847, "", 
  235.954, 13.17, 3.1, 20.4, "", 2.9, 73.92, 0.814}, 
 {"BHS", "North America", "Bahamas", "2021-02-01", 8174., 0., 5.857, 176., 
  0., 0.143, 20785.865, 0., 14.894, 447.555, 0., 0.363, 1.12, "", "", "", "", 
  "", "", "", "", "", "", "", "", "", "", "", "", "", "", "", "", "", "", "", 
  "", "", "", 68.98, 393248., 39.497, 34.3, 8.996, 5.2, 27717.847, "", 
  235.954, 13.17, 3.1, 20.4, "", 2.9, 73.92, 0.814}, 
 {"BHS", "North America", "Bahamas", "2021-02-02", 8223., 49., 11.857, 176., 
  0., 0.143, 20910.469, 124.603, 30.152, 447.555, 0., 0.363, 1.17, "", "", 
  "", "", "", "", "", "", "", "", "", "", "", "", "", "", "", "", "", "", "", 
  "", "", "", "", "", 68.98, 393248., 39.497, 34.3, 8.996, 5.2, 27717.847, 
  "", 235.954, 13.17, 3.1, 20.4, "", 2.9, 73.92, 0.814}, 
 {"BHS", "North America", "Bahamas", "2021-02-03", 8231., 8., 10., 176., 0., 
  0.143, 20930.812, 20.343, 25.429, 447.555, 0., 0.363, 1.14, "", "", "", "", 
  "", "", "", "", "", "", "", "", "", "", "", "", "", "", "", "", "", "", "", 
  "", "", "", 68.98, 393248., 39.497, 34.3, 8.996, 5.2, 27717.847, "", 
  235.954, 13.17, 3.1, 20.4, "", 2.9, 73.92, 0.814}, 
 {"BHS", "North America", "Bahamas", "2021-02-04", 8247., 16., 12.286, 176., 
  0., 0.143, 20971.499, 40.687, 31.242, 447.555, 0., 0.363, 1.11, "", "", "", 
  "", "", "", "", "", "", "", "", "", "", "", "", "", "", "", "", "", "", "", 
  "", "", "", "", 68.98, 393248., 39.497, 34.3, 8.996, 5.2, 27717.847, "", 
  235.954, 13.17, 3.1, 20.4, "", 2.9, 73.92, 0.814}, 
 {"BHS", "North America", "Bahamas", "2021-02-05", 8256., 9., 12.714, 176., 
  0., 0.143, 20994.385, 22.886, 32.331, 447.555, 0., 0.363, 1.08, "", "", "", 
  "", "", "", "", "", "", "", "", "", "", "", "", "", "", "", "", "", "", "", 
  "", "", "", "", 68.98, 393248., 39.497, 34.3, 8.996, 5.2, 27717.847, "", 
  235.954, 13.17, 3.1, 20.4, "", 2.9, 73.92, 0.814}, 
 {"BHS", "North America", "Bahamas", "2021-02-06", 8256., 0., 11.714, 176., 
  0., 0., 20994.385, 0., 29.789, 447.555, 0., 0., 1.06, "", "", "", "", "", 
  "", "", "", "", "", "", "", "", "", "", "", "", "", "", "", "", "", "", "", 
  "", "", 68.98, 393248., 39.497, 34.3, 8.996, 5.2, 27717.847, "", 235.954, 
  13.17, 3.1, 20.4, "", 2.9, 73.92, 0.814}, {"BHS", "North America", 
  "Bahamas", "2021-02-07", 8256., 0., 11.714, 176., 0., 0., 20994.385, 0., 
  29.789, 447.555, 0., 0., 1.03, "", "", "", "", "", "", "", "", "", "", "", 
  "", "", "", "", "", "", "", "", "", "", "", "", "", "", "", 68.98, 393248., 
  39.497, 34.3, 8.996, 5.2, 27717.847, "", 235.954, 13.17, 3.1, 20.4, "", 
  2.9, 73.92, 0.814}, {"BHS", "North America", "Bahamas", "2021-02-08", 
  8289., 33., 16.429, 176., 0., 0., 21078.302, 83.917, 41.777, 447.555, 0., 
  0., 1.02, "", "", "", "", "", "", "", "", "", "", "", "", "", "", "", "", 
  "", "", "", "", "", "", "", "", "", "", 68.98, 393248., 39.497, 34.3, 
  8.996, 5.2, 27717.847, "", 235.954, 13.17, 3.1, 20.4, "", 2.9, 73.92, 
  0.814}, {"BHS", "North America", "Bahamas", "2021-02-09", 8289., 0., 9.429, 
  176., 0., 0., 21078.302, 0., 23.976, 447.555, 0., 0., 0.99, "", "", "", "", 
  "", "", "", "", "", "", "", "", "", "", "", "", "", "", "", "", "", "", "", 
  "", "", "", 68.98, 393248., 39.497, 34.3, 8.996, 5.2, 27717.847, "", 
  235.954, 13.17, 3.1, 20.4, "", 2.9, 73.92, 0.814}, 
 {"BHS", "North America", "Bahamas", "2021-02-10", 8289., 0., 8.286, 176., 
  0., 0., 21078.302, 0., 21.07, 447.555, 0., 0., 0.97, "", "", "", "", "", 
  "", "", "", "", "", "", "", "", "", "", "", "", "", "", "", "", "", "", "", 
  "", "", 68.98, 393248., 39.497, 34.3, 8.996, 5.2, 27717.847, "", 235.954, 
  13.17, 3.1, 20.4, "", 2.9, 73.92, 0.814}, {"BHS", "North America", 
  "Bahamas", "2021-02-11", 8311., 22., 9.143, 178., 2., 0.286, 21134.246, 
  55.944, 23.25, 452.641, 5.086, 0.727, 0.97, "", "", "", "", "", "", "", "", 
  "", "", "", "", "", "", "", "", "", "", "", "", "", "", "", "", "", "", 
  68.98, 393248., 39.497, 34.3, 8.996, 5.2, 27717.847, "", 235.954, 13.17, 
  3.1, 20.4, "", 2.9, 73.92, 0.814}, {"BHS", "North America", "Bahamas", 
  "2021-02-12", 8311., 0., 7.857, 178., 0., 0.286, 21134.246, 0., 19.98, 
  452.641, 0., 0.727, 0.94, "", "", "", "", "", "", "", "", "", "", "", "", 
  "", "", "", "", "", "", "", "", "", "", "", "", "", "", 68.98, 393248., 
  39.497, 34.3, 8.996, 5.2, 27717.847, "", 235.954, 13.17, 3.1, 20.4, "", 
  2.9, 73.92, 0.814}, {"BHS", "North America", "Bahamas", "2021-02-13", 
  8311., 0., 7.857, 178., 0., 0.286, 21134.246, 0., 19.98, 452.641, 0., 
  0.727, 0.93, "", "", "", "", "", "", "", "", "", "", "", "", "", "", "", 
  "", "", "", "", "", "", "", "", "", "", "", 68.98, 393248., 39.497, 34.3, 
  8.996, 5.2, 27717.847, "", 235.954, 13.17, 3.1, 20.4, "", 2.9, 73.92, 
  0.814}, {"BHS", "North America", "Bahamas", "2021-02-14", 8311., 0., 7.857, 
  178., 0., 0.286, 21134.246, 0., 19.98, 452.641, 0., 0.727, 0.92, "", "", 
  "", "", "", "", "", "", "", "", "", "", "", "", "", "", "", "", "", "", "", 
  "", "", "", "", "", 68.98, 393248., 39.497, 34.3, 8.996, 5.2, 27717.847, 
  "", 235.954, 13.17, 3.1, 20.4, "", 2.9, 73.92, 0.814}, 
 {"BHS", "North America", "Bahamas", "2021-02-15", 8311., 0., 3.143, 178., 
  0., 0.286, 21134.246, 0., 7.992, 452.641, 0., 0.727, 0.91, "", "", "", "", 
  "", "", "", "", "", "", "", "", "", "", "", "", "", "", "", "", "", "", "", 
  "", "", "", 68.98, 393248., 39.497, 34.3, 8.996, 5.2, 27717.847, "", 
  235.954, 13.17, 3.1, 20.4, "", 2.9, 73.92, 0.814}, 
 {"BHS", "North America", "Bahamas", "2021-02-16", 8383., 72., 13.429, 179., 
  1., 0.429, 21317.337, 183.091, 34.148, 455.183, 2.543, 1.09, 0.92, "", "", 
  "", "", "", "", "", "", "", "", "", "", "", "", "", "", "", "", "", "", "", 
  "", "", "", "", "", 68.98, 393248., 39.497, 34.3, 8.996, 5.2, 27717.847, 
  "", 235.954, 13.17, 3.1, 20.4, "", 2.9, 73.92, 0.814}, 
 {"BHS", "North America", "Bahamas", "2021-02-17", 8383., 0., 13.429, 179., 
  0., 0.429, 21317.337, 0., 34.148, 455.183, 0., 1.09, 0.94, "", "", "", "", 
  "", "", "", "", "", "", "", "", "", "", "", "", "", "", "", "", "", "", "", 
  "", "", "", 68.98, 393248., 39.497, 34.3, 8.996, 5.2, 27717.847, "", 
  235.954, 13.17, 3.1, 20.4, "", 2.9, 73.92, 0.814}, 
 {"BHS", "North America", "Bahamas", "2021-02-18", 8403., 20., 13.143, 179., 
  0., 0.143, 21368.195, 50.858, 33.421, 455.183, 0., 0.363, 0.97, "", "", "", 
  "", "", "", "", "", "", "", "", "", "", "", "", "", "", "", "", "", "", "", 
  "", "", "", "", 68.98, 393248., 39.497, 34.3, 8.996, 5.2, 27717.847, "", 
  235.954, 13.17, 3.1, 20.4, "", 2.9, 73.92, 0.814}, 
 {"BHS", "North America", "Bahamas", "2021-02-19", 8403., 0., 13.143, 179., 
  0., 0.143, 21368.195, 0., 33.421, 455.183, 0., 0.363, 1., "", "", "", "", 
  "", "", "", "", "", "", "", "", "", "", "", "", "", "", "", "", "", "", "", 
  "", "", "", 68.98, 393248., 39.497, 34.3, 8.996, 5.2, 27717.847, "", 
  235.954, 13.17, 3.1, 20.4, "", 2.9, 73.92, 0.814}, 
 {"BHS", "North America", "Bahamas", "2021-02-20", 8403., 0., 13.143, 179., 
  0., 0.143, 21368.195, 0., 33.421, 455.183, 0., 0.363, 1.03, "", "", "", "", 
  "", "", "", "", "", "", "", "", "", "", "", "", "", "", "", "", "", "", "", 
  "", "", "", 68.98, 393248., 39.497, 34.3, 8.996, 5.2, 27717.847, "", 
  235.954, 13.17, 3.1, 20.4, "", 2.9, 73.92, 0.814}, 
 {"BHS", "North America", "Bahamas", "2021-02-21", 8403., 0., 13.143, 179., 
  0., 0.143, 21368.195, 0., 33.421, 455.183, 0., 0.363, 1.06, "", "", "", "", 
  "", "", "", "", "", "", "", "", "", "", "", "", "", "", "", "", "", "", "", 
  "", "", "", 68.98, 393248., 39.497, 34.3, 8.996, 5.2, 27717.847, "", 
  235.954, 13.17, 3.1, 20.4, "", 2.9, 73.92, 0.814}, 
 {"BHS", "North America", "Bahamas", "2021-02-22", 8471., 68., 22.857, 179., 
  0., 0.143, 21541.114, 172.919, 58.124, 455.183, 0., 0.363, 1.1, "", "", "", 
  "", "", "", "", "", "", "", "", "", "", "", "", "", "", "", "", "", "", "", 
  "", "", "", "", 68.98, 393248., 39.497, 34.3, 8.996, 5.2, 27717.847, "", 
  235.954, 13.17, 3.1, 20.4, "", 2.9, 73.92, 0.814}, 
 {"BHS", "North America", "Bahamas", "2021-02-23", 8477., 6., 13.429, 179., 
  0., 0., 21556.372, 15.258, 34.148, 455.183, 0., 0., 1.08, "", "", "", "", 
  "", "", "", "", "", "", "", "", "", "", "", "", "", "", "", "", "", "", "", 
  "", "", "", 68.98, 393248., 39.497, 34.3, 8.996, 5.2, 27717.847, "", 
  235.954, 13.17, 3.1, 20.4, "", 2.9, 73.92, 0.814}, 
 {"BHS", "North America", "Bahamas", "2021-02-24", 8496., 19., 16.143, 179., 
  0., 0., 21604.687, 48.316, 41.05, 455.183, 0., 0., 1.07, "", "", "", "", 
  "", "", "", "", "", "", "", "", "", "", "", "", "", "", "", "", "", "", "", 
  "", "", "", 68.98, 393248., 39.497, 34.3, 8.996, 5.2, 27717.847, "", 
  235.954, 13.17, 3.1, 20.4, "", 2.9, 73.92, 0.814}, 
 {"BHS", "North America", "Bahamas", "2021-02-25", 8496., 0., 13.286, 179., 
  0., 0., 21604.687, 0., 33.785, 455.183, 0., 0., 1.05, "", "", "", "", "", 
  "", "", "", "", "", "", "", "", "", "", "", "", "", "", "", "", "", "", "", 
  "", "", 68.98, 393248., 39.497, 34.3, 8.996, 5.2, 27717.847, "", 235.954, 
  13.17, 3.1, 20.4, "", 2.9, 73.92, 0.814}, {"BHS", "North America", 
  "Bahamas", "2021-02-26", 8519., 23., 16.571, 179., 0., 0., 21663.174, 
  58.487, 42.14, 455.183, 0., 0., 1.05, "", "", "", "", "", "", "", "", "", 
  "", "", "", "", "", "", "", "", "", "", "", "", "", "", "", "", "", 68.98, 
  393248., 39.497, 34.3, 8.996, 5.2, 27717.847, "", 235.954, 13.17, 3.1, 
  20.4, "", 2.9, 73.92, 0.814}, {"BHS", "North America", "Bahamas", 
  "2021-02-27", 8519., 0., 16.571, 179., 0., 0., 21663.174, 0., 42.14, 
  455.183, 0., 0., 1.04, "", "", "", "", "", "", "", "", "", "", "", "", "", 
  "", "", "", "", "", "", "", "", "", "", "", "", "", 68.98, 393248., 39.497, 
  34.3, 8.996, 5.2, 27717.847, "", 235.954, 13.17, 3.1, 20.4, "", 2.9, 73.92, 
  0.814}, {"BHS", "North America", "Bahamas", "2021-02-28", 8519., 0., 
  16.571, 179., 0., 0., 21663.174, 0., 42.14, 455.183, 0., 0., 1.04, "", "", 
  "", "", "", "", "", "", "", "", "", "", "", "", "", "", "", "", "", "", "", 
  "", "", "", "", "", 68.98, 393248., 39.497, 34.3, 8.996, 5.2, 27717.847, 
  "", 235.954, 13.17, 3.1, 20.4, "", 2.9, 73.92, 0.814}, 
 {"BHS", "North America", "Bahamas", "2021-03-01", 8519., 0., 6.857, 179., 
  0., 0., 21663.174, 0., 17.437, 455.183, 0., 0., 1.03, "", "", "", "", "", 
  "", "", "", "", "", "", "", "", "", "", "", "", "", "", "", "", "", "", "", 
  "", "", 68.98, 393248., 39.497, 34.3, 8.996, 5.2, 27717.847, "", 235.954, 
  13.17, 3.1, 20.4, "", 2.9, 73.92, 0.814}, {"BHS", "North America", 
  "Bahamas", "2021-03-02", 8519., 0., 6., 179., 0., 0., 21663.174, 0., 
  15.258, 455.183, 0., 0., 1.06, "", "", "", "", "", "", "", "", "", "", "", 
  "", "", "", "", "", "", "", "", "", "", "", "", "", "", "", 68.98, 393248., 
  39.497, 34.3, 8.996, 5.2, 27717.847, "", 235.954, 13.17, 3.1, 20.4, "", 
  2.9, 73.92, 0.814}, {"BHS", "North America", "Bahamas", "2021-03-03", 
  8573., 54., 11., 181., 2., 0.286, 21800.492, 137.318, 27.972, 460.269, 
  5.086, 0.727, 1.11, "", "", "", "", "", "", "", "", "", "", "", "", "", "", 
  "", "", "", "", "", "", "", "", "", "", "", "", 68.98, 393248., 39.497, 
  34.3, 8.996, 5.2, 27717.847, "", 235.954, 13.17, 3.1, 20.4, "", 2.9, 73.92, 
  0.814}, {"BHS", "North America", "Bahamas", "2021-03-04", 8573., 0., 11., 
  181., 0., 0.286, 21800.492, 0., 27.972, 460.269, 0., 0.727, 1.09, "", "", 
  "", "", "", "", "", "", "", "", "", "", "", "", "", "", "", "", "", "", "", 
  "", "", "", "", "", 68.98, 393248., 39.497, 34.3, 8.996, 5.2, 27717.847, 
  "", 235.954, 13.17, 3.1, 20.4, "", 2.9, 73.92, 0.814}, 
 {"BHS", "North America", "Bahamas", "2021-03-05", 8600., 27., 11.571, 181., 
  0., 0.286, 21869.151, 68.659, 29.425, 460.269, 0., 0.727, 1.07, "", "", "", 
  "", "", "", "", "", "", "", "", "", "", "", "", "", "", "", "", "", "", "", 
  "", "", "", "", 68.98, 393248., 39.497, 34.3, 8.996, 5.2, 27717.847, "", 
  235.954, 13.17, 3.1, 20.4, "", 2.9, 73.92, 0.814}, 
 {"BHS", "North America", "Bahamas", "2021-03-06", 8600., 0., 11.571, 181., 
  0., 0.286, 21869.151, 0., 29.425, 460.269, 0., 0.727, 1.05, "", "", "", "", 
  "", "", "", "", "", "", "", "", "", "", "", "", "", "", "", "", "", "", "", 
  "", "", "", 68.98, 393248., 39.497, 34.3, 8.996, 5.2, 27717.847, "", 
  235.954, 13.17, 3.1, 20.4, "", 2.9, 73.92, 0.814}, 
 {"BHS", "North America", "Bahamas", "2021-03-07", 8600., 0., 11.571, 181., 
  0., 0.286, 21869.151, 0., 29.425, 460.269, 0., 0.727, 1.02, "", "", "", "", 
  "", "", "", "", "", "", "", "", "", "", "", "", "", "", "", "", "", "", "", 
  "", "", "", 68.98, 393248., 39.497, 34.3, 8.996, 5.2, 27717.847, "", 
  235.954, 13.17, 3.1, 20.4, "", 2.9, 73.92, 0.814}, 
 {"BHS", "North America", "Bahamas", "2021-03-08", 8600., 0., 11.571, 181., 
  0., 0.286, 21869.151, 0., 29.425, 460.269, 0., 0.727, 1., "", "", "", "", 
  "", "", "", "", "", "", "", "", "", "", "", "", "", "", "", "", "", "", "", 
  "", "", "", 68.98, 393248., 39.497, 34.3, 8.996, 5.2, 27717.847, "", 
  235.954, 13.17, 3.1, 20.4, "", 2.9, 73.92, 0.814}, 
 {"BHS", "North America", "Bahamas", "2021-03-09", 8642., 42., 17.571, 185., 
  4., 0.857, 21975.954, 106.803, 44.683, 470.441, 10.172, 2.18, 1.01, "", "", 
  "", "", "", "", "", "", "", "", "", "", "", "", "", "", "", "", "", "", "", 
  "", "", "", "", "", 68.98, 393248., 39.497, 34.3, 8.996, 5.2, 27717.847, 
  "", 235.954, 13.17, 3.1, 20.4, "", 2.9, 73.92, 0.814}, 
 {"BHS", "North America", "Bahamas", "2021-03-10", 8642., 0., 9.857, 185., 
  0., 0.571, 21975.954, 0., 25.066, 470.441, 0., 1.453, 0.98, "", "", "", "", 
  "", "", "", "", "", "", "", "", "", "", "", "", "", "", "", "", "", "", "", 
  "", "", "", 68.98, 393248., 39.497, 34.3, 8.996, 5.2, 27717.847, "", 
  235.954, 13.17, 3.1, 20.4, "", 2.9, 73.92, 0.814}, 
 {"BHS", "North America", "Bahamas", "2021-03-11", 8642., 0., 9.857, 185., 
  0., 0.571, 21975.954, 0., 25.066, 470.441, 0., 1.453, 0.97, "", "", "", "", 
  "", "", "", "", "", "", "", "", "", "", "", "", "", "", "", "", "", "", "", 
  "", "", "", 68.98, 393248., 39.497, 34.3, 8.996, 5.2, 27717.847, "", 
  235.954, 13.17, 3.1, 20.4, "", 2.9, 73.92, 0.814}, 
 {"BHS", "North America", "Bahamas", "2021-03-12", 8658., 16., 8.286, 185., 
  0., 0.571, 22016.641, 40.687, 21.07, 470.441, 0., 1.453, 0.96, "", "", "", 
  "", "", "", "", "", "", "", "", "", "", "", "", "", "", "", "", "", "", "", 
  "", "", "", "", 68.98, 393248., 39.497, 34.3, 8.996, 5.2, 27717.847, "", 
  235.954, 13.17, 3.1, 20.4, "", 2.9, 73.92, 0.814}, 
 {"BHS", "North America", "Bahamas", "2021-03-13", 8658., 0., 8.286, 185., 
  0., 0.571, 22016.641, 0., 21.07, 470.441, 0., 1.453, 0.94, "", "", "", "", 
  "", "", "", "", "", "", "", "", "", "", "", "", "", 0., 0., "", "", "", 0., 
  0., "", "", 68.98, 393248., 39.497, 34.3, 8.996, 5.2, 27717.847, "", 
  235.954, 13.17, 3.1, 20.4, "", 2.9, 73.92, 0.814}, 
 {"BHS", "North America", "Bahamas", "2021-03-14", 8658., 0., 8.286, 185., 
  0., 0.571, 22016.641, 0., 21.07, 470.441, 0., 1.453, 0.93, "", "", "", "", 
  "", "", "", "", "", "", "", "", "", "", "", "", "", 110., 100., "", 110., 
  110., 0.03, 0.03, "", 280., 68.98, 393248., 39.497, 34.3, 8.996, 5.2, 
  27717.847, "", 235.954, 13.17, 3.1, 20.4, "", 2.9, 73.92, 0.814}, 
 {"BHS", "North America", "Bahamas", "2021-03-15", 8765., 107., 23.571, 186., 
  1., 0.714, 22288.734, 272.093, 59.94, 472.984, 2.543, 1.816, 0.92, "", "", 
  "", "", "", "", "", "", "", "", "", "", "", "", "", "", "", "", "", "", "", 
  154., "", "", "", 392., 68.98, 393248., 39.497, 34.3, 8.996, 5.2, 
  27717.847, "", 235.954, 13.17, 3.1, 20.4, "", 2.9, 73.92, 0.814}, 
 {"BHS", "North America", "Bahamas", "2021-03-16", 8776., 11., 19.143, 186., 
  0., 0.143, 22316.706, 27.972, 48.679, 472.984, 0., 0.363, 0.9, "", "", "", 
  "", "", "", "", "", "", "", "", "", "", "", "", "", "", "", "", "", "", 
  169., "", "", "", 430., 68.98, 393248., 39.497, 34.3, 8.996, 5.2, 
  27717.847, "", 235.954, 13.17, 3.1, 20.4, "", 2.9, 73.92, 0.814}, 
 {"BHS", "North America", "Bahamas", "2021-03-17", 8800., 24., 22.571, 186., 
  0., 0.143, 22377.736, 61.03, 57.397, 472.984, 0., 0.363, 0.9, "", "", "", 
  "", "", "", "", "", "", "", "", "", "", "", "", "", "", "", "", "", "", 
  176., "", "", "", 448., 68.98, 393248., 39.497, 34.3, 8.996, 5.2, 
  27717.847, "", 235.954, 13.17, 3.1, 20.4, "", 2.9, 73.92, 0.814}, 
 {"BHS", "North America", "Bahamas", "2021-03-18", 8800., 0., 22.571, 186., 
  0., 0.143, 22377.736, 0., 57.397, 472.984, 0., 0.363, 0.9, "", "", "", "", 
  "", "", "", "", "", "", "", "", "", "", "", "", "", "", "", "", "", 181., 
  "", "", "", 460., 68.98, 393248., 39.497, 34.3, 8.996, 5.2, 27717.847, "", 
  235.954, 13.17, 3.1, 20.4, "", 2.9, 73.92, 0.814}, 
 {"BHS", "North America", "Bahamas", "2021-03-19", 8800., 0., 20.286, 186., 
  0., 0.143, 22377.736, 0., 51.585, 472.984, 0., 0.363, 0.9, "", "", "", "", 
  "", "", "", "", "", "", "", "", "", "", "", "", "", "", "", "", "", 184., 
  "", "", "", 468., 68.98, 393248., 39.497, 34.3, 8.996, 5.2, 27717.847, "", 
  235.954, 13.17, 3.1, 20.4, "", 2.9, 73.92, 0.814}, 
 {"BHS", "North America", "Bahamas", "2021-03-20", 8800., 0., 20.286, 186., 
  0., 0.143, 22377.736, 0., 51.585, 472.984, 0., 0.363, 0.91, "", "", "", "", 
  "", "", "", "", "", "", "", "", "", "", "", "", "", "", "", "", "", 186., 
  "", "", "", 473., 68.98, 393248., 39.497, 34.3, 8.996, 5.2, 27717.847, "", 
  235.954, 13.17, 3.1, 20.4, "", 2.9, 73.92, 0.814}, 
 {"BHS", "North America", "Bahamas", "2021-03-21", 8800., 0., 20.286, 186., 
  0., 0.143, 22377.736, 0., 51.585, 472.984, 0., 0.363, 0.93, "", "", "", "", 
  "", "", "", "", "", "", "", "", "", "", "", "", "", 1500., 1500., "", "", 
  199., 0.38, 0.38, "", 506., 68.98, 393248., 39.497, 34.3, 8.996, 5.2, 
  27717.847, "", 235.954, 13.17, 3.1, 20.4, "", 2.9, 73.92, 0.814}, 
 {"BHS", "North America", "Bahamas", "2021-03-22", 8923., 123., 22.571, 188., 
  2., 0.286, 22690.516, 312.78, 57.397, 478.07, 5.086, 0.727, 0.94, "", "", 
  "", "", "", "", "", "", "", "", "", "", "", "", "", "", "", "", "", "", "", 
  282., "", "", "", 717., 68.98, 393248., 39.497, 34.3, 8.996, 5.2, 
  27717.847, "", 235.954, 13.17, 3.1, 20.4, "", 2.9, 73.92, 0.814}, 
 {"BHS", "North America", "Bahamas", "2021-03-23", 8935., 12., 22.714, 188., 
  0., 0.286, 22721.031, 30.515, 57.761, 478.07, 0., 0.727, 0.96, "", "", "", 
  "", "", "", "", "", "", "", "", "", "", "", "", "", "", "", "", "", "", 
  366., "", "", "", 931., 68.06, 393248., 39.497, 34.3, 8.996, 5.2, 
  27717.847, "", 235.954, 13.17, 3.1, 20.4, "", 2.9, 73.92, 0.814}, 
 {"BHS", "North America", "Bahamas", "2021-03-24", 8935., 0., 19.286, 188., 
  0., 0.286, 22721.031, 0., 49.042, 478.07, 0., 0.727, 0.98, "", "", "", "", 
  "", "", "", "", "", "", "", "", "", "", "", "", "", "", "", "", "", 450., 
  "", "", "", 1144., 68.06, 393248., 39.497, 34.3, 8.996, 5.2, 27717.847, "", 
  235.954, 13.17, 3.1, 20.4, "", 2.9, 73.92, 0.814}, 
 {"BHS", "North America", "Bahamas", "2021-03-25", 8935., 0., 19.286, 188., 
  0., 0.286, 22721.031, 0., 49.042, 478.07, 0., 0.727, 1.02, "", "", "", "", 
  "", "", "", "", "", "", "", "", "", "", "", "", "", "", "", "", "", 534., 
  "", "", "", 1358., 68.06, 393248., 39.497, 34.3, 8.996, 5.2, 27717.847, "", 
  235.954, 13.17, 3.1, 20.4, "", 2.9, 73.92, 0.814}, 
 {"BHS", "North America", "Bahamas", "2021-03-26", 8935., 0., 19.286, 188., 
  0., 0.286, 22721.031, 0., 49.042, 478.07, 0., 0.727, 1.07, "", "", "", "", 
  "", "", "", "", "", "", "", "", "", "", "", "", "", "", "", "", "", 618., 
  "", "", "", 1572., 68.06, 393248., 39.497, 34.3, 8.996, 5.2, 27717.847, "", 
  235.954, 13.17, 3.1, 20.4, "", 2.9, 73.92, 0.814}, 
 {"BHS", "North America", "Bahamas", "2021-03-27", 8935., 0., 19.286, 188., 
  0., 0.286, 22721.031, 0., 49.042, 478.07, 0., 0.727, 1.13, "", "", "", "", 
  "", "", "", "", "", "", "", "", "", "", "", "", "", "", "", "", "", 702., 
  "", "", "", 1785., 68.06, 393248., 39.497, 34.3, 8.996, 5.2, 27717.847, "", 
  235.954, 13.17, 3.1, 20.4, "", 2.9, 73.92, 0.814}, 
 {"BHS", "North America", "Bahamas", "2021-03-28", 8935., 0., 19.286, 188., 
  0., 0.286, 22721.031, 0., 49.042, 478.07, 0., 0.727, 1.2, "", "", "", "", 
  "", "", "", "", "", "", "", "", "", "", "", "", "", 7000., 7000., "", "", 
  786., 1.78, 1.78, "", 1999., 68.06, 393248., 39.497, 34.3, 8.996, 5.2, 
  27717.847, "", 235.954, 13.17, 3.1, 20.4, "", 2.9, 73.92, 0.814}, 
 {"BHS", "North America", "Bahamas", "2021-03-29", 9000., 65., 11., 188., 0., 
  0., 22886.321, 165.29, 27.972, 478.07, 0., 0., 1.26, "", "", "", "", "", 
  "", "", "", "", "", "", "", "", "", "", "", "", "", "", "", "", 716., "", 
  "", "", 1821., 68.06, 393248., 39.497, 34.3, 8.996, 5.2, 27717.847, "", 
  235.954, 13.17, 3.1, 20.4, "", 2.9, 73.92, 0.814}, 
 {"BHS", "North America", "Bahamas", "2021-03-30", 9119., 119., 26.286, 188., 
  0., 0., 23188.929, 302.608, 66.843, 478.07, 0., 0., 1.3, "", "", "", "", 
  "", "", "", "", "", "", "", "", "", "", "", "", "", "", "", "", "", 647., 
  "", "", "", 1645., 68.06, 393248., 39.497, 34.3, 8.996, 5.2, 27717.847, "", 
  235.954, 13.17, 3.1, 20.4, "", 2.9, 73.92, 0.814}, 
 {"BHS", "North America", "Bahamas", "2021-03-31", 9119., 0., 26.286, 188., 
  0., 0., 23188.929, 0., 66.843, 478.07, 0., 0., 1.28, "", "", "", "", "", 
  "", "", "", "", "", "", "", "", "", "", "", "", "", "", "", "", 578., "", 
  "", "", 1470., 68.06, 393248., 39.497, 34.3, 8.996, 5.2, 27717.847, "", 
  235.954, 13.17, 3.1, 20.4, "", 2.9, 73.92, 0.814}, 
 {"BHS", "North America", "Bahamas", "2021-04-01", 9171., 52., 33.714, 188., 
  0., 0., 23321.161, 132.232, 85.733, 478.07, 0., 0., 1.27, "", "", "", "", 
  "", "", "", "", "", "", "", "", "", "", "", "", "", "", "", "", "", 508., 
  "", "", "", 1292., 68.06, 393248., 39.497, 34.3, 8.996, 5.2, 27717.847, "", 
  235.954, 13.17, 3.1, 20.4, "", 2.9, 73.92, 0.814}, 
 {"BHS", "North America", "Bahamas", "2021-04-02", 9171., 0., 33.714, 188., 
  0., 0., 23321.161, 0., 85.733, 478.07, 0., 0., 1.26, "", "", "", "", "", 
  "", "", "", "", "", "", "", "", "", "", "", "", "", "", "", "", 439., "", 
  "", "", 1116., 68.06, 393248., 39.497, 34.3, 8.996, 5.2, 27717.847, "", 
  235.954, 13.17, 3.1, 20.4, "", 2.9, 73.92, 0.814}, 
 {"BHS", "North America", "Bahamas", "2021-04-03", 9171., 0., 33.714, 188., 
  0., 0., 23321.161, 0., 85.733, 478.07, 0., 0., 1.26, "", "", "", "", "", 
  "", "", "", "", "", "", "", "", "", "", "", "", "", "", "", "", 369., "", 
  "", "", 938., 68.06, 393248., 39.497, 34.3, 8.996, 5.2, 27717.847, "", 
  235.954, 13.17, 3.1, 20.4, "", 2.9, 73.92, 0.814}, 
 {"BHS", "North America", "Bahamas", "2021-04-04", 9171., 0., 33.714, 188., 
  0., 0., 23321.161, 0., 85.733, 478.07, 0., 0., 1.26, "", "", "", "", "", 
  "", "", "", "", "", "", "", "", "", "", "", "", "", "", "", "", 300., "", 
  "", "", 763., 68.06, 393248., 39.497, 34.3, 8.996, 5.2, 27717.847, "", 
  235.954, 13.17, 3.1, 20.4, "", 2.9, 73.92, 0.814}, 
 {"BHS", "North America", "Bahamas", "2021-04-05", 9171., 0., 24.429, 188., 
  0., 0., 23321.161, 0., 62.12, 478.07, 0., 0., 1.27, "", "", "", "", "", "", 
  "", "", "", "", "", "", "", "", "", "", "", "", "", "", "", 300., "", "", 
  "", 763., 68.06, 393248., 39.497, 34.3, 8.996, 5.2, 27717.847, "", 235.954, 
  13.17, 3.1, 20.4, "", 2.9, 73.92, 0.814}, {"BHS", "North America", 
  "Bahamas", "2021-04-06", 9270., 99., 21.571, 189., 1., 0.143, 23572.911, 
  251.75, 54.855, 480.613, 2.543, 0.363, 1.32, "", "", "", "", "", "", "", 
  "", "", "", "", "", "", "", "", "", "", "", "", "", "", 300., "", "", "", 
  763., 68.06, 393248., 39.497, 34.3, 8.996, 5.2, 27717.847, "", 235.954, 
  13.17, 3.1, 20.4, "", 2.9, 73.92, 0.814}, {"BHS", "North America", 
  "Bahamas", "2021-04-07", 9296., 26., 25.286, 189., 0., 0.143, 23639.027, 
  66.116, 64.3, 480.613, 0., 0.363, 1.32, "", "", "", "", "", "", "", "", "", 
  "", "", "", "", "", "", "", "", 10000., 10000., "", "", 300., 2.54, 2.54, 
  "", 763., 68.06, 393248., 39.497, 34.3, 8.996, 5.2, 27717.847, "", 235.954, 
  13.17, 3.1, 20.4, "", 2.9, 73.92, 0.814}, {"BHS", "North America", 
  "Bahamas", "2021-04-08", 9339., 43., 24., 189., 0., 0.143, 23748.373, 
  109.346, 61.03, 480.613, 0., 0.363, 1.32, "", "", "", "", "", "", "", "", 
  "", "", "", "", "", "", "", "", "", "", "", "", "", 436., "", "", "", 
  1109., 68.06, 393248., 39.497, 34.3, 8.996, 5.2, 27717.847, "", 235.954, 
  13.17, 3.1, 20.4, "", 2.9, 73.92, 0.814}, {"BHS", "North America", 
  "Bahamas", "2021-04-09", 9364., 25., 27.571, 189., 0., 0.143, 23811.946, 
  63.573, 70.112, 480.613, 0., 0.363, 1.32, "", "", "", "", "", "", "", "", 
  "", "", "", "", "", "", "", "", "", "", "", "", "", 571., "", "", "", 
  1452., 68.06, 393248., 39.497, 34.3, 8.996, 5.2, 27717.847, "", 235.954, 
  13.17, 3.1, 20.4, "", 2.9, 73.92, 0.814}, {"BHS", "North America", 
  "Bahamas", "2021-04-10", 9364., 0., 27.571, 189., 0., 0.143, 23811.946, 0., 
  70.112, 480.613, 0., 0.363, 1.32, "", "", "", "", "", "", "", "", "", "", 
  "", "", "", "", "", "", "", "", "", "", "", 707., "", "", "", 1798., 68.06, 
  393248., 39.497, 34.3, 8.996, 5.2, 27717.847, "", 235.954, 13.17, 3.1, 
  20.4, "", 2.9, 73.92, 0.814}, {"BHS", "North America", "Bahamas", 
  "2021-04-11", 9364., 0., 27.571, 189., 0., 0.143, 23811.946, 0., 70.112, 
  480.613, 0., 0.363, 1.33, "", "", "", "", "", "", "", "", "", "", "", "", 
  "", "", "", "", "", 15000., 15000., "", "", 843., 3.81, 3.81, "", 2144., 
  68.06, 393248., 39.497, 34.3, 8.996, 5.2, 27717.847, "", 235.954, 13.17, 
  3.1, 20.4, "", 2.9, 73.92, 0.814}, {"BHS", "North America", "Bahamas", 
  "2021-04-12", 9460., 96., 41.286, 190., 1., 0.286, 24056.066, 244.121, 
  104.986, 483.156, 2.543, 0.727, 1.35, "", "", "", "", "", "", "", "", "", 
  "", "", "", "", "", "", "", "", "", "", "", "", 910., "", "", "", 2314., 
  68.06, 393248., 39.497, 34.3, 8.996, 5.2, 27717.847, "", 235.954, 13.17, 
  3.1, 20.4, "", 2.9, 73.92, 0.814}, {"BHS", "North America", "Bahamas", 
  "2021-04-13", 9505., 45., 33.571, 190., 0., 0.143, 24170.498, 114.432, 
  85.37, 483.156, 0., 0.363, 1.34, "", "", "", "", "", "", "", "", "", "", 
  "", "", "", "", "", "", "", "", "", "", "", 976., "", "", "", 2482., 68.06, 
  393248., 39.497, 34.3, 8.996, 5.2, 27717.847, "", 235.954, 13.17, 3.1, 
  20.4, "", 2.9, 73.92, 0.814}, {"BHS", "North America", "Bahamas", 
  "2021-04-14", 9505., 0., 29.857, 190., 0., 0.143, 24170.498, 0., 75.924, 
  483.156, 0., 0.363, 1.35, "", "", "", "", "", "", "", "", "", "", "", "", 
  "", "", "", "", "", "", "", "", "", 1043., "", "", "", 2652., 59.72, 
  393248., 39.497, 34.3, 8.996, 5.2, 27717.847, "", 235.954, 13.17, 3.1, 
  20.4, "", 2.9, 73.92, 0.814}, {"BHS", "North America", "Bahamas", 
  "2021-04-15", 9505., 0., 23.714, 190., 0., 0.143, 24170.498, 0., 60.304, 
  483.156, 0., 0.363, 1.37, "", "", "", "", "", "", "", "", "", "", "", "", 
  "", "", "", "", "", "", "", "", "", 974., "", "", "", 2477., 59.72, 
  393248., 39.497, 34.3, 8.996, 5.2, 27717.847, "", 235.954, 13.17, 3.1, 
  20.4, "", 2.9, 73.92, 0.814}, {"BHS", "North America", "Bahamas", 
  "2021-04-16", 9634., 129., 38.571, 194., 4., 0.714, 24498.535, 328.037, 
  98.084, 493.327, 10.172, 1.816, 1.4, "", "", "", "", "", "", "", "", "", 
  "", "", "", "", "", "", "", "", "", "", "", "", 905., "", "", "", 2301., 
  59.72, 393248., 39.497, 34.3, 8.996, 5.2, 27717.847, "", 235.954, 13.17, 
  3.1, 20.4, "", 2.9, 73.92, 0.814}, {"BHS", "North America", "Bahamas", 
  "2021-04-17", 9634., 0., 38.571, 194., 0., 0.714, 24498.535, 0., 98.084, 
  493.327, 0., 1.816, 1.39, "", "", "", "", "", "", "", "", "", "", "", "", 
  "", "", "", "", "", "", "", "", "", 836., "", "", "", 2126., 59.72, 
  393248., 39.497, 34.3, 8.996, 5.2, 27717.847, "", 235.954, 13.17, 3.1, 
  20.4, "", 2.9, 73.92, 0.814}, {"BHS", "North America", "Bahamas", 
  "2021-04-18", 9634., 0., 38.571, 194., 0., 0.714, 24498.535, 0., 98.084, 
  493.327, 0., 1.816, 1.38, "", "", "", "", "", "", "", "", "", "", "", "", 
  "", "", "", "", "", "", "", "", "", 767., "", "", "", 1950., 59.72, 
  393248., 39.497, 34.3, 8.996, 5.2, 27717.847, "", 235.954, 13.17, 3.1, 
  20.4, "", 2.9, 73.92, 0.814}, {"BHS", "North America", "Bahamas", 
  "2021-04-19", 9791., 157., 47.286, 194., 0., 0.571, 24897.774, 399.239, 
  120.244, 493.327, 0., 1.453, 1.38, "", "", "", "", "", "", "", "", "", "", 
  "", "", "", "", "", "", "", "", "", "", "", 767., "", "", "", 1950., 59.72, 
  393248., 39.497, 34.3, 8.996, 5.2, 27717.847, "", 235.954, 13.17, 3.1, 
  20.4, "", 2.9, 73.92, 0.814}, {"BHS", "North America", "Bahamas", 
  "2021-04-20", 9791., 0., 40.857, 194., 0., 0.571, 24897.774, 0., 103.897, 
  493.327, 0., 1.453, 1.36, "", "", "", "", "", "", "", "", "", "", "", "", 
  "", "", "", "", "", 21907., 21907., "", "", 767., 5.57, 5.57, "", 1950., 
  59.72, 393248., 39.497, 34.3, 8.996, 5.2, 27717.847, "", 235.954, 13.17, 
  3.1, 20.4, "", 2.9, 73.92, 0.814}, {"BHS", "North America", "Bahamas", 
  "2021-04-21", 9868., 77., 51.857, 194., 0., 0.571, 25093.58, 195.805, 
  131.869, 493.327, 0., 1.453, 1.35, "", "", "", "", "", "", "", "", "", "", 
  "", "", "", "", "", "", "", "", "", "", "", 735., "", "", "", 1869., 59.72, 
  393248., 39.497, 34.3, 8.996, 5.2, 27717.847, "", 235.954, 13.17, 3.1, 
  20.4, "", 2.9, 73.92, 0.814}, {"BHS", "North America", "Bahamas", 
  "2021-04-22", 9868., 0., 51.857, 194., 0., 0.571, 25093.58, 0., 131.869, 
  493.327, 0., 1.453, 1.34, "", "", "", "", "", "", "", "", "", "", "", "", 
  "", "", "", "", "", "", "", "", "", 703., "", "", "", 1788., 59.72, 
  393248., 39.497, 34.3, 8.996, 5.2, 27717.847, "", 235.954, 13.17, 3.1, 
  20.4, "", 2.9, 73.92, 0.814}, {"BHS", "North America", "Bahamas", 
  "2021-04-23", 9976., 108., 48.857, 196., 2., 0.286, 25368.215, 274.636, 
  124.24, 498.413, 5.086, 0.727, 1.34, "", "", "", "", "", "", "", "", "", 
  "", "", "", "", "", "", "", "", "", "", "", "", 670., "", "", "", 1704., 
  59.72, 393248., 39.497, 34.3, 8.996, 5.2, 27717.847, "", 235.954, 13.17, 
  3.1, 20.4, "", 2.9, 73.92, 0.814}, {"BHS", "North America", "Bahamas", 
  "2021-04-24", 9976., 0., 48.857, 196., 0., 0.286, 25368.215, 0., 124.24, 
  498.413, 0., 0.727, 1.33, "", "", "", "", "", "", "", "", "", "", "", "", 
  "", "", "", "", "", "", "", "", "", 638., "", "", "", 1622., 59.72, 
  393248., 39.497, 34.3, 8.996, 5.2, 27717.847, "", 235.954, 13.17, 3.1, 
  20.4, "", 2.9, 73.92, 0.814}, {"BHS", "North America", "Bahamas", 
  "2021-04-25", 10050., 74., 59.429, 196., 0., 0.286, 25556.392, 188.176, 
  151.122, 498.413, 0., 0.727, 1.31, "", "", "", "", "", "", "", "", "", "", 
  "", "", "", "", "", "", "", "", "", "", "", 605., "", "", "", 1538., 59.72, 
  393248., 39.497, 34.3, 8.996, 5.2, 27717.847, "", 235.954, 13.17, 3.1, 
  20.4, "", 2.9, 73.92, 0.814}, {"BHS", "North America", "Bahamas", 
  "2021-04-26", 10220., 170., 61.286, 198., 2., 0.571, 25988.689, 432.297, 
  155.845, 503.499, 5.086, 1.453, 1.29, "", "", "", "", "", "", "", "", "", 
  "", "", "", "", "", "", "", "", "", "", "", "", 573., "", "", "", 1457., 
  59.72, 393248., 39.497, 34.3, 8.996, 5.2, 27717.847, "", 235.954, 13.17, 
  3.1, 20.4, "", 2.9, 73.92, 0.814}, {"BHS", "North America", "Bahamas", 
  "2021-04-27", 10220., 0., 61.286, 198., 0., 0.571, 25988.689, 0., 155.845, 
  503.499, 0., 1.453, 1.25, "", "", "", "", "", "", "", "", "", "", "", "", 
  "", "", "", "", "", 25692., 25692., "", "", 541., 6.53, 6.53, "", 1376., 
  59.72, 393248., 39.497, 34.3, 8.996, 5.2, 27717.847, "", 235.954, 13.17, 
  3.1, 20.4, "", 2.9, 73.92, 0.814}, {"BHS", "North America", "Bahamas", 
  "2021-04-28", 10349., 129., 68.714, 198., 0., 0.571, 26316.726, 328.037, 
  174.735, 503.499, 0., 1.453, 1.24, "", "", "", "", "", "", "", "", "", "", 
  "", "", "", "", "", "", "", "", "", "", "", 586., "", "", "", 1490., 59.72, 
  393248., 39.497, 34.3, 8.996, 5.2, 27717.847, "", 235.954, 13.17, 3.1, 
  20.4, "", 2.9, 73.92, 0.814}, {"BHS", "North America", "Bahamas", 
  "2021-04-29", 10349., 0., 68.714, 198., 0., 0.571, 26316.726, 0., 174.735, 
  503.499, 0., 1.453, 1.21, "", "", "", "", "", "", "", "", "", "", "", "", 
  "", "", "", "", "", "", "", "", "", 632., "", "", "", 1607., 59.72, 
  393248., 39.497, 34.3, 8.996, 5.2, 27717.847, "", 235.954, 13.17, 3.1, 
  20.4, "", 2.9, 73.92, 0.814}, {"BHS", "North America", "Bahamas", 
  "2021-04-30", 10453., 104., 68.143, 199., 1., 0.429, 26581.19, 264.464, 
  173.282, 506.042, 2.543, 1.09, 1.19, "", "", "", "", "", "", "", "", "", 
  "", "", "", "", "", "", "", "", "", "", "", "", 677., "", "", "", 1722., 
  59.72, 393248., 39.497, 34.3, 8.996, 5.2, 27717.847, "", 235.954, 13.17, 
  3.1, 20.4, "", 2.9, 73.92, 0.814}, {"BHS", "North America", "Bahamas", 
  "2021-05-01", 10453., 0., 68.143, 199., 0., 0.429, 26581.19, 0., 173.282, 
  506.042, 0., 1.09, 1.17, "", "", "", "", "", "", "", "", "", "", "", "", 
  "", "", "", "", "", "", "", "", "", 723., "", "", "", 1839., 59.72, 
  393248., 39.497, 34.3, 8.996, 5.2, 27717.847, "", 235.954, 13.17, 3.1, 
  20.4, "", 2.9, 73.92, 0.814}, {"BHS", "North America", "Bahamas", 
  "2021-05-02", 10519., 66., 67., 209., 10., 1.857, 26749.024, 167.833, 
  170.376, 531.471, 25.429, 4.723, 1.15, "", "", "", "", "", "", "", "", "", 
  "", "", "", "", "", "", "", "", "", "", "", "", 768., "", "", "", 1953., 
  59.72, 393248., 39.497, 34.3, 8.996, 5.2, 27717.847, "", 235.954, 13.17, 
  3.1, 20.4, "", 2.9, 73.92, 0.814}, {"BHS", "North America", "Bahamas", 
  "2021-05-03", 10576., 57., 50.857, 210., 1., 1.714, 26893.97, 144.947, 
  129.326, 534.014, 2.543, 4.359, 1.11, "", "", "", "", "", "", "", "", "", 
  "", "", "", "", "", "", "", "", "", "", "", "", 814., "", "", "", 2070., 
  59.72, 393248., 39.497, 34.3, 8.996, 5.2, 27717.847, "", 235.954, 13.17, 
  3.1, 20.4, "", 2.9, 73.92, 0.814}, {"BHS", "North America", "Bahamas", 
  "2021-05-04", 10576., 0., 50.857, 210., 0., 1.714, 26893.97, 0., 129.326, 
  534.014, 0., 4.359, 1.11, "", "", "", "", "", "", "", "", "", "", "", "", 
  "", "", "", "", "", "", "", "", "", 859., "", "", "", 2184., 59.72, 
  393248., 39.497, 34.3, 8.996, 5.2, 27717.847, "", 235.954, 13.17, 3.1, 
  20.4, "", 2.9, 73.92, 0.814}, {"BHS", "North America", "Bahamas", 
  "2021-05-05", 10576., 0., 32.429, 210., 0., 1.714, 26893.97, 0., 82.463, 
  534.014, 0., 4.359, 1.11, "", "", "", "", "", "", "", "", "", "", "", "", 
  "", "", "", "", "", "", "", "", "", 859., "", "", "", 2184., 59.72, 
  393248., 39.497, 34.3, 8.996, 5.2, 27717.847, "", 235.954, 13.17, 3.1, 
  20.4, "", 2.9, 73.92, 0.814}, {"BHS", "North America", "Bahamas", 
  "2021-05-06", 10711., 135., 51.714, 211., 1., 1.857, 27237.265, 343.295, 
  131.506, 536.557, 2.543, 4.723, 1.13, "", "", "", "", "", "", "", "", "", 
  "", "", "", "", "", "", "", "", "", "", "", "", 859., "", "", "", 2184., 
  59.72, 393248., 39.497, 34.3, 8.996, 5.2, 27717.847, "", 235.954, 13.17, 
  3.1, 20.4, "", 2.9, 73.92, 0.814}, {"BHS", "North America", "Bahamas", 
  "2021-05-07", 10773., 62., 45.714, 212., 1., 1.857, 27394.926, 157.661, 
  116.248, 539.1, 2.543, 4.723, 1.12, "", "", "", "", "", "", "", "", "", "", 
  "", "", "", "", "", "", "", "", "", "", "", 859., "", "", "", 2184., 59.72, 
  393248., 39.497, 34.3, 8.996, 5.2, 27717.847, "", 235.954, 13.17, 3.1, 
  20.4, "", 2.9, 73.92, 0.814}, {"BHS", "North America", "Bahamas", 
  "2021-05-08", 10773., 0., 45.714, 212., 0., 1.857, 27394.926, 0., 116.248, 
  539.1, 0., 4.723, 1.11, "", "", "", "", "", "", "", "", "", "", "", "", "", 
  "", "", "", "", "", "", "", "", 859., "", "", "", 2184., 59.72, 393248., 
  39.497, 34.3, 8.996, 5.2, 27717.847, "", 235.954, 13.17, 3.1, 20.4, "", 
  2.9, 73.92, 0.814}, {"BHS", "North America", "Bahamas", "2021-05-09", 
  10773., 0., 36.286, 212., 0., 0.429, 27394.926, 0., 92.272, 539.1, 0., 
  1.09, 1.1, "", "", "", "", "", "", "", "", "", "", "", "", "", "", "", "", 
  "", 36000., 36000., "", "", 859., 9.15, 9.15, "", 2184., 59.72, 393248., 
  39.497, 34.3, 8.996, 5.2, 27717.847, "", 235.954, 13.17, 3.1, 20.4, "", 
  2.9, 73.92, 0.814}, {"BHS", "North America", "Bahamas", "2021-05-10", 
  10908., 135., 47.429, 214., 2., 0.571, 27738.221, 343.295, 120.607, 
  544.186, 5.086, 1.453, 1.09, "", "", "", "", "", "", "", "", "", "", "", 
  "", "", "", "", "", "", "", "", "", "", 906., "", "", "", 2304., 59.72, 
  393248., 39.497, 34.3, 8.996, 5.2, 27717.847, "", 235.954, 13.17, 3.1, 
  20.4, "", 2.9, 73.92, 0.814}, {"BHS", "North America", "Bahamas", 
  "2021-05-11", 10908., 0., 47.429, 214., 0., 0.571, 27738.221, 0., 120.607, 
  544.186, 0., 1.453, 1.09, "", "", "", "", "", "", "", "", "", "", "", "", 
  "", "", "", "", "", "", "", "", "", 953., "", "", "", 2423., 59.72, 
  393248., 39.497, 34.3, 8.996, 5.2, 27717.847, "", 235.954, 13.17, 3.1, 
  20.4, "", 2.9, 73.92, 0.814}, {"BHS", "North America", "Bahamas", 
  "2021-05-12", 10966., 58., 55.714, 215., 1., 0.714, 27885.711, 147.49, 
  141.677, 546.729, 2.543, 1.816, 1.09, "", "", "", "", "", "", "", "", "", 
  "", "", "", "", "", "", "", "", "", "", "", "", 1000., "", "", "", 2543., 
  59.72, 393248., 39.497, 34.3, 8.996, 5.2, 27717.847, "", 235.954, 13.17, 
  3.1, 20.4, "", 2.9, 73.92, 0.814}, {"BHS", "North America", "Bahamas", 
  "2021-05-13", 11024., 58., 44.714, 216., 1., 0.714, 28033.2, 147.49, 
  113.705, 549.272, 2.543, 1.816, 1.1, "", "", "", "", "", "", "", "", "", 
  "", "", "", "", "", "", "", "", "", "", "", "", 1046., "", "", "", 2660., 
  59.72, 393248., 39.497, 34.3, 8.996, 5.2, 27717.847, "", 235.954, 13.17, 
  3.1, 20.4, "", 2.9, 73.92, 0.814}, {"BHS", "North America", "Bahamas", 
  "2021-05-14", 11024., 0., 35.857, 216., 0., 0.571, 28033.2, 0., 91.182, 
  549.272, 0., 1.453, 1.1, "", "", "", "", "", "", "", "", "", "", "", "", 
  "", "", "", "", "", "", "", "", "", 1093., "", "", "", 2779., 59.72, 
  393248., 39.497, 34.3, 8.996, 5.2, 27717.847, "", 235.954, 13.17, 3.1, 
  20.4, "", 2.9, 73.92, 0.814}, {"BHS", "North America", "Bahamas", 
  "2021-05-15", 11024., 0., 35.857, 216., 0., 0.571, 28033.2, 0., 91.182, 
  549.272, 0., 1.453, 1.11, "", "", "", "", "", "", "", "", "", "", "", "", 
  "", "", "", "", "", "", "", "", "", 1140., "", "", "", 2899., 59.72, 
  393248., 39.497, 34.3, 8.996, 5.2, 27717.847, "", 235.954, 13.17, 3.1, 
  20.4, "", 2.9, 73.92, 0.814}, {"BHS", "North America", "Bahamas", 
  "2021-05-16", 11024., 0., 35.857, 216., 0., 0.571, 28033.2, 0., 91.182, 
  549.272, 0., 1.453, 1.13, "", "", "", "", "", "", "", "", "", "", "", "", 
  "", "", "", "", "", "", "", "", "", 1187., "", "", "", 3018., 59.72, 
  393248., 39.497, 34.3, 8.996, 5.2, 27717.847, "", 235.954, 13.17, 3.1, 
  20.4, "", 2.9, 73.92, 0.814}, {"BHS", "North America", "Bahamas", 
  "2021-05-17", 11225., 201., 45.286, 221., 5., 1., 28544.328, 511.128, 
  115.158, 561.986, 12.715, 2.543, 1.15, "", "", "", "", "", "", "", "", "", 
  "", "", "", "", "", "", "", "", "", "", "", "", 1187., "", "", "", 3018., 
  59.72, 393248., 39.497, 34.3, 8.996, 5.2, 27717.847, "", 235.954, 13.17, 
  3.1, 20.4, "", 2.9, 73.92, 0.814}, {"BHS", "North America", "Bahamas", 
  "2021-05-18", 11278., 53., 52.857, 221., 0., 1., 28679.103, 134.775, 
  134.412, 561.986, 0., 2.543, 1.12, "", "", "", "", "", "", "", "", "", "", 
  "", "", "", "", "", "", "", "", "", "", "", 1187., "", "", "", 3018., 
  59.72, 393248., 39.497, 34.3, 8.996, 5.2, 27717.847, "", 235.954, 13.17, 
  3.1, 20.4, "", 2.9, 73.92, 0.814}, {"BHS", "North America", "Bahamas", 
  "2021-05-19", 11321., 43., 50.714, 221., 0., 0.857, 28788.449, 109.346, 
  128.963, 561.986, 0., 2.18, 1.1, "", "", "", "", "", "", "", "", "", "", 
  "", "", "", "", "", "", "", "", "", "", "", 1187., "", "", "", 3018., 
  59.72, 393248., 39.497, 34.3, 8.996, 5.2, 27717.847, "", 235.954, 13.17, 
  3.1, 20.4, "", 2.9, 73.92, 0.814}, {"BHS", "North America", "Bahamas", 
  "2021-05-20", 11396., 75., 53.143, 222., 1., 0.857, 28979.168, 190.719, 
  135.138, 564.529, 2.543, 2.18, 1.08, "", "", "", "", "", "", "", "", "", 
  "", "", "", "", "", "", "", "", "", "", "", "", 1187., "", "", "", 3018., 
  59.72, 393248., 39.497, 34.3, 8.996, 5.2, 27717.847, "", 235.954, 13.17, 
  3.1, 20.4, "", 2.9, 73.92, 0.814}, {"BHS", "North America", "Bahamas", 
  "2021-05-21", 11396., 0., 53.143, 222., 0., 0.857, 28979.168, 0., 135.138, 
  564.529, 0., 2.18, 1.06, "", "", "", "", "", "", "", "", "", "", "", "", 
  "", "", "", "", "", 50242., 44226., 6016., "", 1187., 12.78, 11.25, 1.53, 
  3018., 59.72, 393248., 39.497, 34.3, 8.996, 5.2, 27717.847, "", 235.954, 
  13.17, 3.1, 20.4, "", 2.9, 73.92, 0.814}, {"BHS", "North America", 
  "Bahamas", "2021-05-22", 11396., 0., 53.143, 222., 0., 0.857, 28979.168, 
  0., 135.138, 564.529, 0., 2.18, 1.05, "", "", "", "", "", "", "", "", "", 
  "", "", "", "", "", "", "", "", "", "", "", "", 1103., "", "", "", 2805., 
  64.35, 393248., 39.497, 34.3, 8.996, 5.2, 27717.847, "", 235.954, 13.17, 
  3.1, 20.4, "", 2.9, 73.92, 0.814}, {"BHS", "North America", "Bahamas", 
  "2021-05-23", 11396., 0., 53.143, 222., 0., 0.857, 28979.168, 0., 135.138, 
  564.529, 0., 2.18, 1.05, "", "", "", "", "", "", "", "", "", "", "", "", 
  "", "", "", "", "", "", "", "", "", 1019., "", "", "", 2591., 64.35, 
  393248., 39.497, 34.3, 8.996, 5.2, 27717.847, "", 235.954, 13.17, 3.1, 
  20.4, "", 2.9, 73.92, 0.814}, {"BHS", "North America", "Bahamas", 
  "2021-05-24", 11499., 103., 39.143, 225., 3., 0.571, 29241.09, 261.921, 
  99.537, 572.158, 7.629, 1.453, 1.04, "", "", "", "", "", "", "", "", "", 
  "", "", "", "", "", "", "", "", "", "", "", "", 935., "", "", "", 2378., 
  64.35, 393248., 39.497, 34.3, 8.996, 5.2, 27717.847, "", 235.954, 13.17, 
  3.1, 20.4, "", 2.9, 73.92, 0.814}, {"BHS", "North America", "Bahamas", 
  "2021-05-25", 11597., 98., 45.571, 225., 0., 0.571, 29490.296, 249.207, 
  115.885, 572.158, 0., 1.453, 1.04, "", "", "", "", "", "", "", "", "", "", 
  "", "", "", "", "", "", "", "", "", "", "", 851., "", "", "", 2164., 64.35, 
  393248., 39.497, 34.3, 8.996, 5.2, 27717.847, "", 235.954, 13.17, 3.1, 
  20.4, "", 2.9, 73.92, 0.814}, {"BHS", "North America", "Bahamas", 
  "2021-05-26", 11597., 0., 39.429, 225., 0., 0.571, 29490.296, 0., 100.264, 
  572.158, 0., 1.453, 1.02, "", "", "", "", "", "", "", "", "", "", "", "", 
  "", "", "", "", "", "", "", "", "", 767., "", "", "", 1950., 64.35, 
  393248., 39.497, 34.3, 8.996, 5.2, 27717.847, "", 235.954, 13.17, 3.1, 
  20.4, "", 2.9, 73.92, 0.814}, {"BHS", "North America", "Bahamas", 
  "2021-05-27", 11622., 25., 32.286, 226., 1., 0.571, 29553.869, 63.573, 
  82.1, 574.701, 2.543, 1.453, 1.01, "", "", "", "", "", "", "", "", "", "", 
  "", "", "", "", "", "", "", "", "", "", "", 683., "", "", "", 1737., 64.35, 
  393248., 39.497, 34.3, 8.996, 5.2, 27717.847, "", 235.954, 13.17, 3.1, 
  20.4, "", 2.9, 73.92, 0.814}, {"BHS", "North America", "Bahamas", 
  "2021-05-28", 11684., 62., 41.143, 229., 3., 1., 29711.531, 157.661, 
  104.623, 582.33, 7.629, 2.543, 1.01, "", "", "", "", "", "", "", "", "", 
  "", "", "", "", "", "", "", "", "", "", "", "", 599., "", "", "", 1523., 
  64.35, 393248., 39.497, 34.3, 8.996, 5.2, 27717.847, "", 235.954, 13.17, 
  3.1, 20.4, "", 2.9, 73.92, 0.814}, {"BHS", "North America", "Bahamas", 
  "2021-05-29", 11745., 61., 49.857, 229., 0., 1., 29866.649, 155.118, 
  126.783, 582.33, 0., 2.543, 1., "", "", "", "", "", "", "", "", "", "", "", 
  "", "", "", "", "", "", 55037., 46378., 8659., "", 599., 14., 11.79, 2.2, 
  1523., 64.35, 393248., 39.497, 34.3, 8.996, 5.2, 27717.847, "", 235.954, 
  13.17, 3.1, 20.4, "", 2.9, 73.92, 0.814}, {"BHS", "North America", 
  "Bahamas", "2021-05-30", 11745., 0., 49.857, 229., 0., 1., 29866.649, 0., 
  126.783, 582.33, 0., 2.543, 0.98, "", "", "", "", "", "", "", "", "", "", 
  "", "", "", "", "", "", "", "", "", "", "", "", "", "", "", "", 64.35, 
  393248., 39.497, 34.3, 8.996, 5.2, 27717.847, "", 235.954, 13.17, 3.1, 
  20.4, "", 2.9, 73.92, 0.814}, {"BHS", "North America", "Bahamas", 
  "2021-05-31", 11796., 51., 42.429, 230., 1., 0.714, 29996.338, 129.689, 
  107.893, 584.873, 2.543, 1.816, 0.96, "", "", "", "", "", "", "", "", "", 
  "", "", "", "", "", "", "", "", "", "", "", "", "", "", "", "", "", 64.35, 
  393248., 39.497, 34.3, 8.996, 5.2, 27717.847, "", 235.954, 13.17, 3.1, 
  20.4, "", 2.9, 73.92, 0.814}, {"BHS", "North America", "Bahamas", 
  "2021-06-01", 11796., 0., 28.429, 230., 0., 0.714, 29996.338, 0., 72.292, 
  584.873, 0., 1.816, 0.95, "", "", "", "", "", "", "", "", "", "", "", "", 
  "", "", "", "", "", "", "", "", "", "", "", "", "", "", 64.35, 393248., 
  39.497, 34.3, 8.996, 5.2, 27717.847, "", 235.954, 13.17, 3.1, 20.4, "", 
  2.9, 73.92, 0.814}, {"BHS", "North America", "Bahamas", "2021-06-02", 
  11864., 68., 38.143, 230., 0., 0.714, 30169.257, 172.919, 96.994, 584.873, 
  0., 1.816, 0.96, "", "", "", "", "", "", "", "", "", "", "", "", "", "", 
  "", "", "", "", "", "", "", "", "", "", "", "", 64.35, 393248., 39.497, 
  34.3, 8.996, 5.2, 27717.847, "", 235.954, 13.17, 3.1, 20.4, "", 2.9, 73.92, 
  0.814}, {"BHS", "North America", "Bahamas", "2021-06-03", 11930., 66., 44., 
  232., 2., 0.857, 30337.09, 167.833, 111.889, 589.958, 5.086, 2.18, 0.96, 
  "", "", "", "", "", "", "", "", "", "", "", "", "", "", "", "", "", "", "", 
  "", "", "", "", "", "", "", 64.35, 393248., 39.497, 34.3, 8.996, 5.2, 
  27717.847, "", 235.954, 13.17, 3.1, 20.4, "", 2.9, 73.92, 0.814}, 
 {"BHS", "North America", "Bahamas", "2021-06-04", 11930., 0., 35.143, 232., 
  0., 0.429, 30337.09, 0., 89.366, 589.958, 0., 1.09, 0.95, "", "", "", "", 
  "", "", "", "", "", "", "", "", "", "", "", "", "", "", "", "", "", "", "", 
  "", "", "", 64.35, 393248., 39.497, 34.3, 8.996, 5.2, 27717.847, "", 
  235.954, 13.17, 3.1, 20.4, "", 2.9, 73.92, 0.814}, 
 {"BHS", "North America", "Bahamas", "2021-06-05", 11930., 0., 26.429, 232., 
  0., 0.429, 30337.09, 0., 67.206, 589.958, 0., 1.09, 0.95, "", "", "", "", 
  "", "", "", "", "", "", "", "", "", "", "", "", "", "", "", "", "", "", "", 
  "", "", "", 64.35, 393248., 39.497, 34.3, 8.996, 5.2, 27717.847, "", 
  235.954, 13.17, 3.1, 20.4, "", 2.9, 73.92, 0.814}, 
 {"BHS", "North America", "Bahamas", "2021-06-06", 11930., 0., 26.429, 232., 
  0., 0.429, 30337.09, 0., 67.206, 589.958, 0., 1.09, 0.95, "", "", "", "", 
  "", "", "", "", "", "", "", "", "", "", "", "", "", "", "", "", "", "", "", 
  "", "", "", 64.35, 393248., 39.497, 34.3, 8.996, 5.2, 27717.847, "", 
  235.954, 13.17, 3.1, 20.4, "", 2.9, 73.92, 0.814}, 
 {"BHS", "North America", "Bahamas", "2021-06-07", 12024., 94., 32.571, 232., 
  0., 0.286, 30576.125, 239.035, 82.827, 589.958, 0., 0.727, "", "", "", "", 
  "", "", "", "", "", "", "", "", "", "", "", "", "", "", "", "", "", "", "", 
  "", "", "", "", 64.35, 393248., 39.497, 34.3, 8.996, 5.2, 27717.847, "", 
  235.954, 13.17, 3.1, 20.4, "", 2.9, 73.92, 0.814}, 
 {"BHR", "Asia", "Bahrain", "2020-02-24", 1., 1., "", "", "", "", 0.588, 
  0.588, "", "", "", "", "", "", "", "", "", "", "", "", "", "", "", "", "", 
  "", "", "", "", "", "", "", "", "", "", "", "", "", "", 25., 1.701583*^6, 
  1935.907, 32.4, 2.372, 1.387, 43290.705, "", 151.689, 16.52, 5.8, 37.6, "", 
  2., 77.29, 0.852}, {"BHR", "Asia", "Bahrain", "2020-02-25", 23., 22., "", 
  "", "", "", 13.517, 12.929, "", "", "", "", "", "", "", "", "", "", "", "", 
  "", "", "", "", "", "", "", "", "", "", "", "", "", "", "", "", "", "", "", 
  25., 1.701583*^6, 1935.907, 32.4, 2.372, 1.387, 43290.705, "", 151.689, 
  16.52, 5.8, 37.6, "", 2., 77.29, 0.852}, {"BHR", "Asia", "Bahrain", 
  "2020-02-26", 33., 10., "", "", "", "", 19.394, 5.877, "", "", "", "", "", 
  "", "", "", "", "", "", "", "", "", "", "", "", "", "", "", "", "", "", "", 
  "", "", "", "", "", "", "", 30.56, 1.701583*^6, 1935.907, 32.4, 2.372, 
  1.387, 43290.705, "", 151.689, 16.52, 5.8, 37.6, "", 2., 77.29, 0.852}, 
 {"BHR", "Asia", "Bahrain", "2020-02-27", 33., 0., "", "", "", "", 19.394, 
  0., "", "", "", "", "", "", "", "", "", "", "", "", "", "", "", "", "", "", 
  "", "", "", "", "", "", "", "", "", "", "", "", "", 30.56, 1.701583*^6, 
  1935.907, 32.4, 2.372, 1.387, 43290.705, "", 151.689, 16.52, 5.8, 37.6, "", 
  2., 77.29, 0.852}, {"BHR", "Asia", "Bahrain", "2020-02-28", 36., 3., "", 
  "", "", "", 21.157, 1.763, "", "", "", "", "", "", "", "", "", "", "", "", 
  "", "", "", "", "", "", "", "", "", "", "", "", "", "", "", "", "", "", "", 
  30.56, 1.701583*^6, 1935.907, 32.4, 2.372, 1.387, 43290.705, "", 151.689, 
  16.52, 5.8, 37.6, "", 2., 77.29, 0.852}, {"BHR", "Asia", "Bahrain", 
  "2020-02-29", 41., 5., 5.857, "", "", 0., 24.095, 2.938, 3.442, "", "", 0., 
  "", "", "", "", "", "", "", "", "", "", "", "", "", "", "", "", "", "", "", 
  "", "", "", "", "", "", "", "", 30.56, 1.701583*^6, 1935.907, 32.4, 2.372, 
  1.387, 43290.705, "", 151.689, 16.52, 5.8, 37.6, "", 2., 77.29, 0.852}, 
 {"BHR", "Asia", "Bahrain", "2020-03-01", 47., 6., 6.714, "", "", 0., 27.621, 
  3.526, 3.946, "", "", 0., "", "", "", "", "", "", "", "", "", "", "", "", 
  "", "", "", "", "", "", "", "", "", "", "", "", "", "", "", 30.56, 
  1.701583*^6, 1935.907, 32.4, 2.372, 1.387, 43290.705, "", 151.689, 16.52, 
  5.8, 37.6, "", 2., 77.29, 0.852}, {"BHR", "Asia", "Bahrain", "2020-03-02", 
  49., 2., 6.857, "", "", 0., 28.797, 1.175, 4.03, "", "", 0., "", "", "", 
  "", "", "", "", "", "", "", "", "", "", "", "", "", "", "", "", "", "", "", 
  "", "", "", "", "", 30.56, 1.701583*^6, 1935.907, 32.4, 2.372, 1.387, 
  43290.705, "", 151.689, 16.52, 5.8, 37.6, "", 2., 77.29, 0.852}, 
 {"BHR", "Asia", "Bahrain", "2020-03-03", 49., 0., 3.714, "", "", 0., 28.797, 
  0., 2.183, "", "", 0., "", "", "", "", "", "", "", "", "", "", "", "", "", 
  "", "", "", "", "", "", "", "", "", "", "", "", "", "", 30.56, 1.701583*^6, 
  1935.907, 32.4, 2.372, 1.387, 43290.705, "", 151.689, 16.52, 5.8, 37.6, "", 
  2., 77.29, 0.852}, {"BHR", "Asia", "Bahrain", "2020-03-04", 52., 3., 2.714, 
  "", "", 0., 30.56, 1.763, 1.595, "", "", 0., "", "", "", "", "", "", "", 
  "", "", "", "", "", "", "", "", "", "", "", "", "", "", "", "", "", "", "", 
  "", 30.56, 1.701583*^6, 1935.907, 32.4, 2.372, 1.387, 43290.705, "", 
  151.689, 16.52, 5.8, 37.6, "", 2., 77.29, 0.852}, 
 {"BHR", "Asia", "Bahrain", "2020-03-05", 55., 3., 3.143, "", "", 0., 32.323, 
  1.763, 1.847, "", "", 0., "", "", "", "", "", "", "", "", "", "", 5334., 
  3.135, "", "", "", "", "", "units unclear", "", "", "", "", "", "", "", "", 
  "", 30.56, 1.701583*^6, 1935.907, 32.4, 2.372, 1.387, 43290.705, "", 
  151.689, 16.52, 5.8, 37.6, "", 2., 77.29, 0.852}, 
 {"BHR", "Asia", "Bahrain", "2020-03-06", 60., 5., 3.429, "", "", 0., 35.261, 
  2.938, 2.015, "", "", 0., "", "", "", "", "", "", "", "", "", "", "", "", 
  "", "", "", "", "", "units unclear", "", "", "", "", "", "", "", "", "", 
  30.56, 1.701583*^6, 1935.907, 32.4, 2.372, 1.387, 43290.705, "", 151.689, 
  16.52, 5.8, 37.6, "", 2., 77.29, 0.852}, {"BHR", "Asia", "Bahrain", 
  "2020-03-07", 85., 25., 6.286, "", "", 0., 49.953, 14.692, 3.694, "", "", 
  0., "", "", "", "", "", "", "", "", "", "", 6420., 3.773, "", "", "", "", 
  "", "units unclear", "", "", "", "", "", "", "", "", "", 30.56, 
  1.701583*^6, 1935.907, 32.4, 2.372, 1.387, 43290.705, "", 151.689, 16.52, 
  5.8, 37.6, "", 2., 77.29, 0.852}, {"BHR", "Asia", "Bahrain", "2020-03-08", 
  85., 0., 5.429, "", "", 0., 49.953, 0., 3.19, "", "", 0., "", "", "", "", 
  "", "", "", "", "", "", "", "", "", "", "", "", "", "units unclear", "", 
  "", "", "", "", "", "", "", "", 30.56, 1.701583*^6, 1935.907, 32.4, 2.372, 
  1.387, 43290.705, "", 151.689, 16.52, 5.8, 37.6, "", 2., 77.29, 0.852}, 
 {"BHR", "Asia", "Bahrain", "2020-03-09", 95., 10., 6.571, "", "", 0., 55.83, 
  5.877, 3.862, "", "", 0., "", "", "", "", "", "", "", "", "", "", 7830., 
  4.602, "", "", "", "", "", "units unclear", "", "", "", "", "", "", "", "", 
  "", 30.56, 1.701583*^6, 1935.907, 32.4, 2.372, 1.387, 43290.705, "", 
  151.689, 16.52, 5.8, 37.6, "", 2., 77.29, 0.852}, 
 {"BHR", "Asia", "Bahrain", "2020-03-10", 110., 15., 8.714, "", "", 0., 
  64.646, 8.815, 5.121, "", "", 0., "", "", "", "", "", "", "", "", "", 524., 
  8354., 4.91, 0.308, "", "", "", "", "units unclear", "", "", "", "", "", 
  "", "", "", "", 30.56, 1.701583*^6, 1935.907, 32.4, 2.372, 1.387, 
  43290.705, "", 151.689, 16.52, 5.8, 37.6, "", 2., 77.29, 0.852}, 
 {"BHR", "Asia", "Bahrain", "2020-03-11", 195., 85., 20.429, "", "", 0., 
  114.599, 49.953, 12.006, "", "", 0., 1.27, "", "", "", "", "", "", "", "", 
  456., 8810., 5.178, 0.268, "", "", "", "", "units unclear", "", "", "", "", 
  "", "", "", "", "", 30.56, 1.701583*^6, 1935.907, 32.4, 2.372, 1.387, 
  43290.705, "", 151.689, 16.52, 5.8, 37.6, "", 2., 77.29, 0.852}, 
 {"BHR", "Asia", "Bahrain", "2020-03-12", 195., 0., 20., "", "", 0., 114.599, 
  0., 11.754, "", "", 0., 1.24, "", "", "", "", "", "", "", "", 232., 9042., 
  5.314, 0.136, 530., 0.311, 0.038, 26.5, "units unclear", "", "", "", "", 
  "", "", "", "", "", 30.56, 1.701583*^6, 1935.907, 32.4, 2.372, 1.387, 
  43290.705, "", 151.689, 16.52, 5.8, 37.6, "", 2., 77.29, 0.852}, 
 {"BHR", "Asia", "Bahrain", "2020-03-13", 195., 0., 19.286, "", "", 0., 
  114.599, 0., 11.334, "", "", 0., 1.22, "", "", "", "", "", "", "", "", "", 
  "", "", "", 562., 0.33, 0.034, 29.1, "units unclear", "", "", "", "", "", 
  "", "", "", "", 30.56, 1.701583*^6, 1935.907, 32.4, 2.372, 1.387, 
  43290.705, "", 151.689, 16.52, 5.8, 37.6, "", 2., 77.29, 0.852}, 
 {"BHR", "Asia", "Bahrain", "2020-03-14", 210., 15., 17.857, "", "", 0., 
  123.414, 8.815, 10.494, "", "", 0., 1.2, "", "", "", "", "", "", "", "", 
  "", "", "", "", 595., 0.35, 0.03, 33.3, "units unclear", "", "", "", "", 
  "", "", "", "", "", 30.56, 1.701583*^6, 1935.907, 32.4, 2.372, 1.387, 
  43290.705, "", 151.689, 16.52, 5.8, 37.6, "", 2., 77.29, 0.852}, 
 {"BHR", "Asia", "Bahrain", "2020-03-15", 214., 4., 18.429, "", "", 0., 
  125.765, 2.351, 10.83, "", "", 0., 1.19, "", "", "", "", "", "", "", "", 
  "", "", "", "", 605., 0.356, 0.03, 32.8, "units unclear", "", "", "", "", 
  "", "", "", "", "", 30.56, 1.701583*^6, 1935.907, 32.4, 2.372, 1.387, 
  43290.705, "", 151.689, 16.52, 5.8, 37.6, "", 2., 77.29, 0.852}, 
 {"BHR", "Asia", "Bahrain", "2020-03-16", 214., 0., 17., 1., 1., 0.143, 
  125.765, 0., 9.991, 0.588, 0.588, 0.084, 1.19, "", "", "", "", "", "", "", 
  "", "", 12131., 7.129, "", 614., 0.361, 0.028, 36.1, "units unclear", "", 
  "", "", "", "", "", "", "", "", 30.56, 1.701583*^6, 1935.907, 32.4, 2.372, 
  1.387, 43290.705, "", 151.689, 16.52, 5.8, 37.6, "", 2., 77.29, 0.852}, 
 {"BHR", "Asia", "Bahrain", "2020-03-17", 228., 14., 16.857, 1., 0., 0.143, 
  133.993, 8.228, 9.907, 0.588, 0., 0.084, 1.2, "", "", "", "", "", "", "", 
  "", 1422., 13553., 7.965, 0.836, 743., 0.437, 0.023, 44.1, "units unclear", 
  "", "", "", "", "", "", "", "", "", 30.56, 1.701583*^6, 1935.907, 32.4, 
  2.372, 1.387, 43290.705, "", 151.689, 16.52, 5.8, 37.6, "", 2., 77.29, 
  0.852}, {"BHR", "Asia", "Bahrain", "2020-03-18", 256., 28., 8.714, 1., 0., 
  0.143, 150.448, 16.455, 5.121, 0.588, 0., 0.084, 1.22, "", "", "", "", "", 
  "", "", "", "", "", "", "", 942., 0.554, 0.009, 108.1, "units unclear", "", 
  "", "", "", "", "", "", "", "", 66.67, 1.701583*^6, 1935.907, 32.4, 2.372, 
  1.387, 43290.705, "", 151.689, 16.52, 5.8, 37.6, "", 2., 77.29, 0.852}, 
 {"BHR", "Asia", "Bahrain", "2020-03-19", 278., 22., 11.857, 1., 0., 0.143, 
  163.377, 12.929, 6.968, 0.588, 0., 0.084, 1.23, "", "", "", "", "", "", "", 
  "", "", "", "", "", 1173., 0.689, 0.01, 98.9, "units unclear", "", "", "", 
  "", "", "", "", "", "", 66.67, 1.701583*^6, 1935.907, 32.4, 2.372, 1.387, 
  43290.705, "", 151.689, 16.52, 5.8, 37.6, "", 2., 77.29, 0.852}, 
 {"BHR", "Asia", "Bahrain", "2020-03-20", 285., 7., 12.857, 1., 0., 0.143, 
  167.491, 4.114, 7.556, 0.588, 0., 0.084, 1.25, "", "", "", "", "", "", "", 
  "", "", 19098., 11.224, "", 1326., 0.779, 0.01, 103.1, "units unclear", "", 
  "", "", "", "", "", "", "", "", 66.67, 1.701583*^6, 1935.907, 32.4, 2.372, 
  1.387, 43290.705, "", 151.689, 16.52, 5.8, 37.6, "", 2., 77.29, 0.852}, 
 {"BHR", "Asia", "Bahrain", "2020-03-21", 305., 20., 13.571, 1., 0., 0.143, 
  179.245, 11.754, 7.976, 0.588, 0., 0.084, 1.26, "", "", "", "", "", "", "", 
  "", "", "", "", "", 1505., 0.884, 0.009, 110.9, "units unclear", "", "", 
  "", "", "", "", "", "", "", 66.67, 1.701583*^6, 1935.907, 32.4, 2.372, 
  1.387, 43290.705, "", 151.689, 16.52, 5.8, 37.6, "", 2., 77.29, 0.852}, 
 {"BHR", "Asia", "Bahrain", "2020-03-22", 334., 29., 17.143, 2., 1., 0.286, 
  196.288, 17.043, 10.075, 1.175, 0.588, 0.168, 1.28, "", "", "", "", "", "", 
  "", "", "", "", "", "", 1684., 0.99, 0.01, 98.2, "units unclear", "", "", 
  "", "", "", "", "", "", "", 69.44, 1.701583*^6, 1935.907, 32.4, 2.372, 
  1.387, 43290.705, "", 151.689, 16.52, 5.8, 37.6, "", 2., 77.29, 0.852}, 
 {"BHR", "Asia", "Bahrain", "2020-03-23", 377., 43., 23.286, 2., 0., 0.143, 
  221.558, 25.271, 13.685, 1.175, 0., 0.084, 1.28, "", "", "", "", "", "", 
  "", "", "", 25169., 14.792, "", 1863., 1.095, 0.012, 80., "units unclear", 
  "", "", "", "", "", "", "", "", "", 69.44, 1.701583*^6, 1935.907, 32.4, 
  2.372, 1.387, 43290.705, "", 151.689, 16.52, 5.8, 37.6, "", 2., 77.29, 
  0.852}, {"BHR", "Asia", "Bahrain", "2020-03-24", 392., 15., 23.429, 3., 1., 
  0.286, 230.374, 8.815, 13.769, 1.763, 0.588, 0.168, 1.28, "", "", "", "", 
  "", "", "", "", "", "", "", "", 1867., 1.097, 0.013, 79.7, "units unclear", 
  "", "", "", "", "", "", "", "", "", 69.44, 1.701583*^6, 1935.907, 32.4, 
  2.372, 1.387, 43290.705, "", 151.689, 16.52, 5.8, 37.6, "", 2., 77.29, 
  0.852}, {"BHR", "Asia", "Bahrain", "2020-03-25", 419., 27., 23.286, 4., 1., 
  0.429, 246.241, 15.868, 13.685, 2.351, 0.588, 0.252, 1.28, "", "", "", "", 
  "", "", "", "", "", "", "", "", 1811., 1.064, 0.013, 77.8, "units unclear", 
  "", "", "", "", "", "", "", "", "", 69.44, 1.701583*^6, 1935.907, 32.4, 
  2.372, 1.387, 43290.705, "", 151.689, 16.52, 5.8, 37.6, "", 2., 77.29, 
  0.852}, {"BHR", "Asia", "Bahrain", "2020-03-26", 458., 39., 25.714, 4., 0., 
  0.429, 269.161, 22.92, 15.112, 2.351, 0., 0.252, 1.28, "", "", "", "", "", 
  "", "", "", "", 29533., 17.356, "", 1755., 1.031, 0.015, 68.3, 
  "units unclear", "", "", "", "", "", "", "", "", "", 73.15, 1.701583*^6, 
  1935.907, 32.4, 2.372, 1.387, 43290.705, "", 151.689, 16.52, 5.8, 37.6, "", 
  2., 77.29, 0.852}, {"BHR", "Asia", "Bahrain", "2020-03-27", 466., 8., 
  25.857, 4., 0., 0.429, 273.863, 4.702, 15.196, 2.351, 0., 0.252, 1.28, "", 
  "", "", "", "", "", "", "", "", "", "", "", 1603., 0.942, 0.016, 62., 
  "units unclear", "", "", "", "", "", "", "", "", "", 73.15, 1.701583*^6, 
  1935.907, 32.4, 2.372, 1.387, 43290.705, "", 151.689, 16.52, 5.8, 37.6, "", 
  2., 77.29, 0.852}, {"BHR", "Asia", "Bahrain", "2020-03-28", 476., 10., 
  24.429, 4., 0., 0.429, 279.74, 5.877, 14.356, 2.351, 0., 0.252, 1.29, "", 
  "", "", "", "", "", "", "", "", "", "", "", 1427., 0.839, 0.017, 58.4, 
  "units unclear", "", "", "", "", "", "", "", "", "", 78.7, 1.701583*^6, 
  1935.907, 32.4, 2.372, 1.387, 43290.705, "", 151.689, 16.52, 5.8, 37.6, "", 
  2., 77.29, 0.852}, {"BHR", "Asia", "Bahrain", "2020-03-29", 499., 23., 
  23.571, 4., 0., 0.286, 293.256, 13.517, 13.853, 2.351, 0., 0.168, 1.31, "", 
  "", "", "", "", "", "", "", "", 31895., 18.744, "", 1250., 0.735, 0.019, 
  53., "units unclear", "", "", "", "", "", "", "", "", "", 78.7, 
  1.701583*^6, 1935.907, 32.4, 2.372, 1.387, 43290.705, "", 151.689, 16.52, 
  5.8, 37.6, "", 2., 77.29, 0.852}, {"BHR", "Asia", "Bahrain", "2020-03-30", 
  515., 16., 19.714, 4., 0., 0.286, 302.659, 9.403, 11.586, 2.351, 0., 0.168, 
  1.32, "", "", "", "", "", "", "", "", 701., 32596., 19.156, 0.412, 1061., 
  0.624, 0.019, 53.8, "units unclear", "", "", "", "", "", "", "", "", "", 
  78.7, 1.701583*^6, 1935.907, 32.4, 2.372, 1.387, 43290.705, "", 151.689, 
  16.52, 5.8, 37.6, "", 2., 77.29, 0.852}, {"BHR", "Asia", "Bahrain", 
  "2020-03-31", 567., 52., 25., 4., 0., 0.143, 333.219, 30.56, 14.692, 2.351, 
  0., 0.084, 1.34, "", "", "", "", "", "", "", "", "", "", "", "", 1046., 
  0.615, 0.024, 41.8, "units unclear", "", "", "", "", "", "", "", "", "", 
  78.7, 1.701583*^6, 1935.907, 32.4, 2.372, 1.387, 43290.705, "", 151.689, 
  16.52, 5.8, 37.6, "", 2., 77.29, 0.852}, {"BHR", "Asia", "Bahrain", 
  "2020-04-01", 569., 2., 21.429, 4., 0., 0., 334.395, 1.175, 12.593, 2.351, 
  0., 0., 1.35, "", "", "", "", "", "", "", "", "", "", "", "", 1031., 0.606, 
  0.021, 48.1, "units unclear", "", "", "", "", "", "", "", "", "", 78.7, 
  1.701583*^6, 1935.907, 32.4, 2.372, 1.387, 43290.705, "", 151.689, 16.52, 
  5.8, 37.6, "", 2., 77.29, 0.852}, {"BHR", "Asia", "Bahrain", "2020-04-02", 
  643., 74., 26.429, 4., 0., 0., 377.883, 43.489, 15.532, 2.351, 0., 0., 
  1.38, "", "", "", "", "", "", "", "", "", "", "", "", 1016., 0.597, 0.026, 
  38.4, "units unclear", "", "", "", "", "", "", "", "", "", 78.7, 
  1.701583*^6, 1935.907, 32.4, 2.372, 1.387, 43290.705, "", 151.689, 16.52, 
  5.8, 37.6, "", 2., 77.29, 0.852}, {"BHR", "Asia", "Bahrain", "2020-04-03", 
  672., 29., 29.429, 4., 0., 0., 394.926, 17.043, 17.295, 2.351, 0., 0., 
  1.38, "", "", "", "", "", "", "", "", "", 37996., 22.33, "", 1097., 0.645, 
  0.027, 37.3, "units unclear", "", "", "", "", "", "", "", "", "", 78.7, 
  1.701583*^6, 1935.907, 32.4, 2.372, 1.387, 43290.705, "", 151.689, 16.52, 
  5.8, 37.6, "", 2., 77.29, 0.852}, {"BHR", "Asia", "Bahrain", "2020-04-04", 
  688., 16., 30.286, 4., 0., 0., 404.329, 9.403, 17.799, 2.351, 0., 0., 1.39, 
  "", "", "", "", "", "", "", "", 1260., 39256., 23.07, 0.74, 1164., 0.684, 
  0.026, 38.4, "units unclear", "", "", "", "", "", "", "", "", "", 78.7, 
  1.701583*^6, 1935.907, 32.4, 2.372, 1.387, 43290.705, "", 151.689, 16.52, 
  5.8, 37.6, "", 2., 77.29, 0.852}, {"BHR", "Asia", "Bahrain", "2020-04-05", 
  700., 12., 28.714, 4., 0., 0., 411.382, 7.052, 16.875, 2.351, 0., 0., 1.4, 
  "", "", "", "", "", "", "", "", 5130., 44386., 26.085, 3.015, 1784., 1.048, 
  0.016, 62.1, "units unclear", "", "", "", "", "", "", "", "", "", 78.7, 
  1.701583*^6, 1935.907, 32.4, 2.372, 1.387, 43290.705, "", 151.689, 16.52, 
  5.8, 37.6, "", 2., 77.29, 0.852}, {"BHR", "Asia", "Bahrain", "2020-04-06", 
  756., 56., 34.429, 4., 0., 0., 444.292, 32.911, 20.233, 2.351, 0., 0., 
  1.42, "", "", "", "", "", "", "", "", 3298., 47684., 28.023, 1.938, 2155., 
  1.266, 0.016, 62.6, "units unclear", "", "", "", "", "", "", "", "", "", 
  78.7, 1.701583*^6, 1935.907, 32.4, 2.372, 1.387, 43290.705, "", 151.689, 
  16.52, 5.8, 37.6, "", 2., 77.29, 0.852}, {"BHR", "Asia", "Bahrain", 
  "2020-04-07", 811., 55., 34.857, 5., 1., 0.143, 476.615, 32.323, 20.485, 
  2.938, 0.588, 0.084, 1.44, "", "", "", "", "", "", "", "", 2443., 50127., 
  29.459, 1.436, 2312., 1.359, 0.015, 66.3, "units unclear", "", "", "", "", 
  "", "", "", "", "", 78.7, 1.701583*^6, 1935.907, 32.4, 2.372, 1.387, 
  43290.705, "", 151.689, 16.52, 5.8, 37.6, "", 2., 77.29, 0.852}, 
 {"BHR", "Asia", "Bahrain", "2020-04-08", 823., 12., 36.286, 5., 0., 0.143, 
  483.667, 7.052, 21.325, 2.938, 0., 0.084, 1.45, "", "", "", "", "", "", "", 
  "", 2677., 52804., 31.032, 1.573, 2501., 1.47, 0.015, 68.9, 
  "units unclear", "", "", "", "", "", "", "", "", "", 78.7, 1.701583*^6, 
  1935.907, 32.4, 2.372, 1.387, 43290.705, "", 151.689, 16.52, 5.8, 37.6, "", 
  2., 77.29, 0.852}, {"BHR", "Asia", "Bahrain", "2020-04-09", 887., 64., 
  34.857, 5., 0., 0.143, 521.279, 37.612, 20.485, 2.938, 0., 0.084, 1.48, "", 
  "", "", "", "", "", "", "", 2292., 55096., 32.379, 1.347, 2636., 1.549, 
  0.013, 75.6, "units unclear", "", "", "", "", "", "", "", "", "", 75., 
  1.701583*^6, 1935.907, 32.4, 2.372, 1.387, 43290.705, "", 151.689, 16.52, 
  5.8, 37.6, "", 2., 77.29, 0.852}, {"BHR", "Asia", "Bahrain", "2020-04-10", 
  925., 38., 36.143, 6., 1., 0.286, 543.611, 22.332, 21.241, 3.526, 0.588, 
  0.168, 1.5, "", "", "", "", "", "", "", "", 2585., 57681., 33.898, 1.519, 
  2812., 1.653, 0.013, 77.8, "units unclear", "", "", "", "", "", "", "", "", 
  "", 75., 1.701583*^6, 1935.907, 32.4, 2.372, 1.387, 43290.705, "", 151.689, 
  16.52, 5.8, 37.6, "", 2., 77.29, 0.852}, {"BHR", "Asia", "Bahrain", 
  "2020-04-11", 1040., 115., 50.286, 6., 0., 0.286, 611.196, 67.584, 29.552, 
  3.526, 0., 0.168, 1.52, "", "", "", "", "", "", "", "", 3025., 60706., 
  35.676, 1.778, 3064., 1.801, 0.016, 60.9, "units unclear", "", "", "", "", 
  "", "", "", "", "", 75., 1.701583*^6, 1935.907, 32.4, 2.372, 1.387, 
  43290.705, "", 151.689, 16.52, 5.8, 37.6, "", 2., 77.29, 0.852}, 
 {"BHR", "Asia", "Bahrain", "2020-04-12", 1136., 96., 62.286, 6., 0., 0.286, 
  667.614, 56.418, 36.605, 3.526, 0., 0.168, 1.52, "", "", "", "", "", "", 
  "", "", 3267., 63973., 37.596, 1.92, 2798., 1.644, 0.022, 44.9, 
  "units unclear", "", "", "", "", "", "", "", "", "", 75., 1.701583*^6, 
  1935.907, 32.4, 2.372, 1.387, 43290.705, "", 151.689, 16.52, 5.8, 37.6, "", 
  2., 77.29, 0.852}, {"BHR", "Asia", "Bahrain", "2020-04-13", 1361., 225., 
  86.429, 6., 0., 0.286, 799.843, 132.23, 50.793, 3.526, 0., 0.168, 1.52, "", 
  "", "", "", "", "", "", "", 3354., 67327., 39.567, 1.971, 2806., 1.649, 
  0.031, 32.5, "units unclear", "", "", "", "", "", "", "", "", "", 75., 
  1.701583*^6, 1935.907, 32.4, 2.372, 1.387, 43290.705, "", 151.689, 16.52, 
  5.8, 37.6, "", 2., 77.29, 0.852}, {"BHR", "Asia", "Bahrain", "2020-04-14", 
  1528., 167., 102.429, 7., 1., 0.286, 897.987, 98.144, 60.196, 4.114, 0.588, 
  0.168, 1.48, "", "", "", "", "", "", "", "", 3486., 70813., 41.616, 2.049, 
  2955., 1.737, 0.035, 28.8, "units unclear", "", "", "", "", "", "", "", "", 
  "", 75., 1.701583*^6, 1935.907, 32.4, 2.372, 1.387, 43290.705, "", 151.689, 
  16.52, 5.8, 37.6, "", 2., 77.29, 0.852}, {"BHR", "Asia", "Bahrain", 
  "2020-04-15", 1671., 143., 121.143, 7., 0., 0.286, 982.027, 84.039, 71.194, 
  4.114, 0., 0.168, 1.44, "", "", "", "", "", "", "", "", 2459., 73272., 
  43.061, 1.445, 2924., 1.718, 0.041, 24.1, "units unclear", "", "", "", "", 
  "", "", "", "", "", 75., 1.701583*^6, 1935.907, 32.4, 2.372, 1.387, 
  43290.705, "", 151.689, 16.52, 5.8, 37.6, "", 2., 77.29, 0.852}, 
 {"BHR", "Asia", "Bahrain", "2020-04-16", 1700., 29., 116.143, 7., 0., 0.286, 
  999.07, 17.043, 68.256, 4.114, 0., 0.168, 1.4, "", "", "", "", "", "", "", 
  "", 3672., 76944., 45.219, 2.158, 3121., 1.834, 0.037, 26.9, 
  "units unclear", "", "", "", "", "", "", "", "", "", 75., 1.701583*^6, 
  1935.907, 32.4, 2.372, 1.387, 43290.705, "", 151.689, 16.52, 5.8, 37.6, "", 
  2., 77.29, 0.852}, {"BHR", "Asia", "Bahrain", "2020-04-17", 1740., 40., 
  116.429, 7., 0., 0.143, 1022.577, 23.508, 68.424, 4.114, 0., 0.084, 1.37, 
  "", "", "", "", "", "", "", "", 2668., 79612., 46.787, 1.568, 3133., 1.841, 
  0.037, 26.9, "units unclear", "", "", "", "", "", "", "", "", "", 75., 
  1.701583*^6, 1935.907, 32.4, 2.372, 1.387, 43290.705, "", 151.689, 16.52, 
  5.8, 37.6, "", 2., 77.29, 0.852}, {"BHR", "Asia", "Bahrain", "2020-04-18", 
  1773., 33., 104.714, 7., 0., 0.143, 1041.971, 19.394, 61.539, 4.114, 0., 
  0.084, 1.35, "", "", "", "", "", "", "", "", 2956., 82568., 48.524, 1.737, 
  3123., 1.835, 0.034, 29.8, "units unclear", "", "", "", "", "", "", "", "", 
  "", 75., 1.701583*^6, 1935.907, 32.4, 2.372, 1.387, 43290.705, "", 151.689, 
  16.52, 5.8, 37.6, "", 2., 77.29, 0.852}, {"BHR", "Asia", "Bahrain", 
  "2020-04-19", 1881., 108., 106.429, 7., 0., 0.143, 1105.441, 63.47, 62.547, 
  4.114, 0., 0.084, 1.35, "", "", "", "", "", "", "", "", 4164., 86732., 
  50.971, 2.447, 3251., 1.911, 0.033, 30.5, "units unclear", "", "", "", "", 
  "", "", "", "", "", 75., 1.701583*^6, 1935.907, 32.4, 2.372, 1.387, 
  43290.705, "", 151.689, 16.52, 5.8, 37.6, "", 2., 77.29, 0.852}, 
 {"BHR", "Asia", "Bahrain", "2020-04-20", 1907., 26., 78., 7., 0., 0.143, 
  1120.721, 15.28, 45.84, 4.114, 0., 0.084, 1.33, "", "", "", "", "", "", "", 
  "", 3575., 90307., 53.072, 2.101, 3283., 1.929, 0.024, 42.1, 
  "units unclear", "", "", "", "", "", "", "", "", "", 75., 1.701583*^6, 
  1935.907, 32.4, 2.372, 1.387, 43290.705, "", 151.689, 16.52, 5.8, 37.6, "", 
  2., 77.29, 0.852}, {"BHR", "Asia", "Bahrain", "2020-04-21", 1973., 66., 
  63.571, 7., 0., 0., 1159.509, 38.787, 37.36, 4.114, 0., 0., 1.34, "", "", 
  "", "", "", "", "", "", 4073., 94380., 55.466, 2.394, 3367., 1.979, 0.019, 
  53., "units unclear", "", "", "", "", "", "", "", "", "", 75., 1.701583*^6, 
  1935.907, 32.4, 2.372, 1.387, 43290.705, "", 151.689, 16.52, 5.8, 37.6, "", 
  2., 77.29, 0.852}, {"BHR", "Asia", "Bahrain", "2020-04-22", 2027., 54., 
  50.857, 7., 0., 0., 1191.244, 31.735, 29.888, 4.114, 0., 0., 1.34, "", "", 
  "", "", "", "", "", "", 3416., 97796., 57.474, 2.008, 3503., 2.059, 0.015, 
  68.9, "units unclear", "", "", "", "", "", "", "", "", "", 75., 
  1.701583*^6, 1935.907, 32.4, 2.372, 1.387, 43290.705, "", 151.689, 16.52, 
  5.8, 37.6, "", 2., 77.29, 0.852}, {"BHR", "Asia", "Bahrain", "2020-04-23", 
  2217., 190., 73.857, 8., 1., 0.143, 1302.904, 111.661, 43.405, 4.702, 
  0.588, 0.084, 1.36, "", "", "", "", "", "", "", "", 2235., 100031., 58.787, 
  1.313, 3298., 1.938, 0.022, 44.7, "units unclear", "", "", "", "", "", "", 
  "", "", "", 75., 1.701583*^6, 1935.907, 32.4, 2.372, 1.387, 43290.705, "", 
  151.689, 16.52, 5.8, 37.6, "", 2., 77.29, 0.852}, 
 {"BHR", "Asia", "Bahrain", "2020-04-24", 2518., 301., 111.143, 8., 0., 
  0.143, 1479.799, 176.894, 65.317, 4.702, 0., 0.084, 1.36, "", "", "", "", 
  "", "", "", "", 5334., 105365., 61.922, 3.135, 3679., 2.162, 0.03, 33.1, 
  "units unclear", "", "", "", "", "", "", "", "", "", 75., 1.701583*^6, 
  1935.907, 32.4, 2.372, 1.387, 43290.705, "", 151.689, 16.52, 5.8, 37.6, "", 
  2., 77.29, 0.852}, {"BHR", "Asia", "Bahrain", "2020-04-25", 2588., 70., 
  116.429, 8., 0., 0.143, 1520.937, 41.138, 68.424, 4.702, 0., 0.084, 1.33, 
  "", "", "", "", "", "", "", "", 5042., 110407., 64.885, 2.963, 3977., 
  2.337, 0.029, 34.2, "units unclear", "", "", "", "", "", "", "", "", "", 
  75., 1.701583*^6, 1935.907, 32.4, 2.372, 1.387, 43290.705, "", 151.689, 
  16.52, 5.8, 37.6, "", 2., 77.29, 0.852}, {"BHR", "Asia", "Bahrain", 
  "2020-04-26", 2647., 59., 109.429, 8., 0., 0.143, 1555.61, 34.674, 64.31, 
  4.702, 0., 0.084, 1.31, "", "", "", "", "", "", "", "", 3703., 114110., 
  67.061, 2.176, 3911., 2.298, 0.028, 35.7, "units unclear", "", "", "", "", 
  "", "", "", "", "", 75., 1.701583*^6, 1935.907, 32.4, 2.372, 1.387, 
  43290.705, "", 151.689, 16.52, 5.8, 37.6, "", 2., 77.29, 0.852}, 
 {"BHR", "Asia", "Bahrain", "2020-04-27", 2723., 76., 116.571, 8., 0., 0.143, 
  1600.275, 44.664, 68.508, 4.702, 0., 0.084, 1.3, "", "", "", "", "", "", 
  "", "", 3687., 117797., 69.228, 2.167, 3927., 2.308, 0.03, 33.7, 
  "units unclear", "", "", "", "", "", "", "", "", "", 75., 1.701583*^6, 
  1935.907, 32.4, 2.372, 1.387, 43290.705, "", 151.689, 16.52, 5.8, 37.6, "", 
  2., 77.29, 0.852}, {"BHR", "Asia", "Bahrain", "2020-04-28", 2811., 88., 
  119.714, 8., 0., 0.143, 1651.991, 51.717, 70.355, 4.702, 0., 0.084, 1.3, 
  "", "", "", "", "", "", "", "", 3909., 121706., 71.525, 2.297, 3904., 
  2.294, 0.031, 32.6, "units unclear", "", "", "", "", "", "", "", "", "", 
  75., 1.701583*^6, 1935.907, 32.4, 2.372, 1.387, 43290.705, "", 151.689, 
  16.52, 5.8, 37.6, "", 2., 77.29, 0.852}, {"BHR", "Asia", "Bahrain", 
  "2020-04-29", 2921., 110., 127.714, 8., 0., 0.143, 1716.637, 64.646, 
  75.056, 4.702, 0., 0.084, 1.3, "", "", "", "", "", "", "", "", 5199., 
  126905., 74.581, 3.055, 4158., 2.444, 0.031, 32.6, "units unclear", "", "", 
  "", "", "", "", "", "", "", 75., 1.701583*^6, 1935.907, 32.4, 2.372, 1.387, 
  43290.705, "", 151.689, 16.52, 5.8, 37.6, "", 2., 77.29, 0.852}, 
 {"BHR", "Asia", "Bahrain", "2020-04-30", 3040., 119., 117.571, 8., 0., 0., 
  1786.572, 69.935, 69.095, 4.702, 0., 0., 1.3, "", "", "", "", "", "", "", 
  "", 2789., 129694., 76.22, 1.639, 4238., 2.491, 0.028, 36., 
  "units unclear", "", "", "", "", "", "", "", "", "", 75., 1.701583*^6, 
  1935.907, 32.4, 2.372, 1.387, 43290.705, "", 151.689, 16.52, 5.8, 37.6, "", 
  2., 77.29, 0.852}, {"BHR", "Asia", "Bahrain", "2020-05-01", 3170., 130., 
  93.143, 8., 0., 0., 1862.971, 76.399, 54.739, 4.702, 0., 0., 1.31, "", "", 
  "", "", "", "", "", "", 4388., 134082., 78.798, 2.579, 4102., 2.411, 0.023, 
  44., "units unclear", "", "", "", "", "", "", "", "", "", 75., 1.701583*^6, 
  1935.907, 32.4, 2.372, 1.387, 43290.705, "", 151.689, 16.52, 5.8, 37.6, "", 
  2., 77.29, 0.852}, {"BHR", "Asia", "Bahrain", "2020-05-02", 3284., 114., 
  99.429, 8., 0., 0., 1929.968, 66.996, 58.433, 4.702, 0., 0., 1.31, "", "", 
  "", "", "", "", "", "", 4196., 138278., 81.264, 2.466, 3982., 2.34, 0.025, 
  40., "units unclear", "", "", "", "", "", "", "", "", "", 75., 1.701583*^6, 
  1935.907, 32.4, 2.372, 1.387, 43290.705, "", 151.689, 16.52, 5.8, 37.6, "", 
  2., 77.29, 0.852}, {"BHR", "Asia", "Bahrain", "2020-05-03", 3383., 99., 
  105.143, 8., 0., 0., 1988.149, 58.181, 61.791, 4.702, 0., 0., 1.32, "", "", 
  "", "", "", "", "", "", 5877., 144155., 84.718, 3.454, 4292., 2.522, 0.024, 
  40.8, "units unclear", "", "", "", "", "", "", "", "", "", 75., 
  1.701583*^6, 1935.907, 32.4, 2.372, 1.387, 43290.705, "", 151.689, 16.52, 
  5.8, 37.6, "", 2., 77.29, 0.852}, {"BHR", "Asia", "Bahrain", "2020-05-04", 
  3533., 150., 115.714, 8., 0., 0., 2076.302, 88.153, 68.004, 4.702, 0., 0., 
  1.33, "", "", "", "", "", "", "", "", 5431., 149586., 87.91, 3.192, 4541., 
  2.669, 0.025, 39.2, "units unclear", "", "", "", "", "", "", "", "", "", 
  75., 1.701583*^6, 1935.907, 32.4, 2.372, 1.387, 43290.705, "", 151.689, 
  16.52, 5.8, 37.6, "", 2., 77.29, 0.852}, {"BHR", "Asia", "Bahrain", 
  "2020-05-05", 3720., 187., 129.857, 8., 0., 0., 2186.2, 109.898, 76.315, 
  4.702, 0., 0., 1.34, "", "", "", "", "", "", "", "", 5915., 155501., 
  91.386, 3.476, 4828., 2.837, 0.027, 37.2, "units unclear", "", "", "", "", 
  "", "", "", "", "", 75., 1.701583*^6, 1935.907, 32.4, 2.372, 1.387, 
  43290.705, "", 151.689, 16.52, 5.8, 37.6, "", 2., 77.29, 0.852}, 
 {"BHR", "Asia", "Bahrain", "2020-05-06", 3934., 214., 144.714, 8., 0., 0., 
  2311.965, 125.765, 85.047, 4.702, 0., 0., 1.35, "", "", "", "", "", "", "", 
  "", 4840., 160341., 94.23, 2.844, 4777., 2.807, 0.03, 33., "units unclear", 
  "", "", "", "", "", "", "", "", "", 75., 1.701583*^6, 1935.907, 32.4, 
  2.372, 1.387, 43290.705, "", 151.689, 16.52, 5.8, 37.6, "", 2., 77.29, 
  0.852}, {"BHR", "Asia", "Bahrain", "2020-05-07", 4199., 265., 165.571, 8., 
  0., 0., 2467.702, 155.737, 97.304, 4.702, 0., 0., 1.35, "", "", "", "", "", 
  "", "", "", 6037., 166378., 97.778, 3.548, 5241., 3.08, 0.032, 31.7, 
  "units unclear", "", "", "", "", "", "", "", "", "", 75., 1.701583*^6, 
  1935.907, 32.4, 2.372, 1.387, 43290.705, "", 151.689, 16.52, 5.8, 37.6, "", 
  2., 77.29, 0.852}, {"BHR", "Asia", "Bahrain", "2020-05-08", 4444., 245., 
  182., 8., 0., 0., 2611.686, 143.984, 106.959, 4.702, 0., 0., 1.35, "", "", 
  "", "", "", "", "", "", 5780., 172158., 101.175, 3.397, 5439., 3.196, 
  0.033, 29.9, "units unclear", "", "", "", "", "", "", "", "", "", 75., 
  1.701583*^6, 1935.907, 32.4, 2.372, 1.387, 43290.705, "", 151.689, 16.52, 
  5.8, 37.6, "", 2., 77.29, 0.852}, {"BHR", "Asia", "Bahrain", "2020-05-09", 
  4774., 330., 212.857, 8., 0., 0., 2805.623, 193.937, 125.094, 4.702, 0., 
  0., 1.35, "", "", "", "", "", "", "", "", 6195., 178353., 104.816, 3.641, 
  5725., 3.365, 0.037, 26.9, "units unclear", "", "", "", "", "", "", "", "", 
  "", 75., 1.701583*^6, 1935.907, 32.4, 2.372, 1.387, 43290.705, "", 151.689, 
  16.52, 5.8, 37.6, "", 2., 77.29, 0.852}, {"BHR", "Asia", "Bahrain", 
  "2020-05-10", 4941., 167., 222.571, 8., 0., 0., 2903.767, 98.144, 130.803, 
  4.702, 0., 0., 1.33, "", "", "", "", "", "", "", "", 5676., 184029., 
  108.152, 3.336, 5696., 3.347, 0.039, 25.6, "units unclear", "", "", "", "", 
  "", "", "", "", "", 75., 1.701583*^6, 1935.907, 32.4, 2.372, 1.387, 
  43290.705, "", 151.689, 16.52, 5.8, 37.6, "", 2., 77.29, 0.852}, 
 {"BHR", "Asia", "Bahrain", "2020-05-11", 5236., 295., 243.286, 8., 0., 0., 
  3077.135, 173.368, 142.976, 4.702, 0., 0., 1.32, "", "", "", "", "", "", 
  "", "", 6751., 190780., 112.119, 3.967, 5885., 3.459, 0.041, 24.2, 
  "units unclear", "", "", "", "", "", "", "", "", "", 75., 1.701583*^6, 
  1935.907, 32.4, 2.372, 1.387, 43290.705, "", 151.689, 16.52, 5.8, 37.6, "", 
  2., 77.29, 0.852}, {"BHR", "Asia", "Bahrain", "2020-05-12", 5531., 295., 
  258.714, 9., 1., 0.143, 3250.503, 173.368, 152.043, 5.289, 0.588, 0.084, 
  1.31, "", "", "", "", "", "", "", "", 7118., 197898., 116.302, 4.183, 
  6057., 3.56, 0.043, 23.4, "units unclear", "", "", "", "", "", "", "", "", 
  "", 75., 1.701583*^6, 1935.907, 32.4, 2.372, 1.387, 43290.705, "", 151.689, 
  16.52, 5.8, 37.6, "", 2., 77.29, 0.852}, {"BHR", "Asia", "Bahrain", 
  "2020-05-13", 5816., 285., 268.857, 10., 1., 0.286, 3417.994, 167.491, 
  158.004, 5.877, 0.588, 0.168, 1.3, "", "", "", "", "", "", "", "", 7672., 
  205570., 120.811, 4.509, 6461., 3.797, 0.042, 24., "units unclear", "", "", 
  "", "", "", "", "", "", "", 75., 1.701583*^6, 1935.907, 32.4, 2.372, 1.387, 
  43290.705, "", 151.689, 16.52, 5.8, 37.6, "", 2., 77.29, 0.852}, 
 {"BHR", "Asia", "Bahrain", "2020-05-14", 6198., 382., 285.571, 10., 0., 
  0.286, 3642.491, 224.497, 167.827, 5.877, 0., 0.168, 1.28, "", "", "", "", 
  "", "", "", "", 5557., 211127., 124.077, 3.266, 6393., 3.757, 0.045, 22.4, 
  "units unclear", "", "", "", "", "", "", "", "", "", 75., 1.701583*^6, 
  1935.907, 32.4, 2.372, 1.387, 43290.705, "", 151.689, 16.52, 5.8, 37.6, "", 
  2., 77.29, 0.852}, {"BHR", "Asia", "Bahrain", "2020-05-15", 6583., 385., 
  305.571, 12., 2., 0.571, 3868.75, 226.26, 179.581, 7.052, 1.175, 0.336, 
  1.27, "", "", "", "", "", "", "", "", 11415., 222542., 130.785, 6.708, 
  7198., 4.23, 0.042, 23.6, "units unclear", "", "", "", "", "", "", "", "", 
  "", 75., 1.701583*^6, 1935.907, 32.4, 2.372, 1.387, 43290.705, "", 151.689, 
  16.52, 5.8, 37.6, "", 2., 77.29, 0.852}, {"BHR", "Asia", "Bahrain", 
  "2020-05-16", 6747., 164., 281.857, 12., 0., 0.571, 3965.131, 96.381, 
  165.644, 7.052, 0., 0.336, 1.25, "", "", "", "", "", "", "", "", 7646., 
  230188., 135.279, 4.493, 7405., 4.352, 0.038, 26.3, "units unclear", "", 
  "", "", "", "", "", "", "", "", 75., 1.701583*^6, 1935.907, 32.4, 2.372, 
  1.387, 43290.705, "", 151.689, 16.52, 5.8, 37.6, "", 2., 77.29, 0.852}, 
 {"BHR", "Asia", "Bahrain", "2020-05-17", 6956., 209., 287.857, 12., 0., 
  0.571, 4087.958, 122.827, 169.17, 7.052, 0., 0.336, 1.24, "", "", "", "", 
  "", "", "", "", 6640., 236828., 139.181, 3.902, 7543., 4.433, 0.038, 26.2, 
  "units unclear", "", "", "", "", "", "", "", "", "", 75., 1.701583*^6, 
  1935.907, 32.4, 2.372, 1.387, 43290.705, "", 151.689, 16.52, 5.8, 37.6, "", 
  2., 77.29, 0.852}, {"BHR", "Asia", "Bahrain", "2020-05-18", 7184., 228., 
  278.286, 12., 0., 0.571, 4221.951, 133.993, 163.545, 7.052, 0., 0.336, 
  1.23, "", "", "", "", "", "", "", "", 6203., 243031., 142.826, 3.645, 
  7464., 4.387, 0.037, 26.8, "units unclear", "", "", "", "", "", "", "", "", 
  "", 75., 1.701583*^6, 1935.907, 32.4, 2.372, 1.387, 43290.705, "", 151.689, 
  16.52, 5.8, 37.6, "", 2., 77.29, 0.852}, {"BHR", "Asia", "Bahrain", 
  "2020-05-19", 7532., 348., 285.857, 12., 0., 0.429, 4426.466, 204.515, 
  167.995, 7.052, 0., 0.252, 1.22, "", "", "", "", "", "", "", "", 5174., 
  248205., 145.867, 3.041, 7187., 4.224, 0.04, 25.1, "units unclear", "", "", 
  "", "", "", "", "", "", "", 75., 1.701583*^6, 1935.907, 32.4, 2.372, 1.387, 
  43290.705, "", 151.689, 16.52, 5.8, 37.6, "", 2., 77.29, 0.852}, 
 {"BHR", "Asia", "Bahrain", "2020-05-20", 7888., 356., 296., 12., 0., 0.286, 
  4635.683, 209.217, 173.956, 7.052, 0., 0.168, 1.21, "", "", "", "", "", "", 
  "", "", 7428., 255633., 150.232, 4.365, 7152., 4.203, 0.041, 24.2, 
  "units unclear", "", "", "", "", "", "", "", "", "", 75., 1.701583*^6, 
  1935.907, 32.4, 2.372, 1.387, 43290.705, "", 151.689, 16.52, 5.8, 37.6, "", 
  2., 77.29, 0.852}, {"BHR", "Asia", "Bahrain", "2020-05-21", 8174., 286., 
  282.286, 12., 0., 0.286, 4803.762, 168.079, 165.896, 7.052, 0., 0.168, 1.2, 
  "", "", "", "", "", "", "", "", "", "", "", "", 7326., 4.305, 0.039, 26., 
  "units unclear", "", "", "", "", "", "", "", "", "", 75., 1.701583*^6, 
  1935.907, 32.4, 2.372, 1.387, 43290.705, "", 151.689, 16.52, 5.8, 37.6, "", 
  2., 77.29, 0.852}, {"BHR", "Asia", "Bahrain", "2020-05-22", 8414., 240., 
  261.571, 12., 0., 0., 4944.807, 141.045, 153.722, 7.052, 0., 0., 1.2, "", 
  "", "", "", "", "", "", "", "", 269179., 158.193, "", 6662., 3.915, 0.039, 
  25.5, "units unclear", "", "", "", "", "", "", "", "", "", 75., 
  1.701583*^6, 1935.907, 32.4, 2.372, 1.387, 43290.705, "", 151.689, 16.52, 
  5.8, 37.6, "", 2., 77.29, 0.852}, {"BHR", "Asia", "Bahrain", "2020-05-23", 
  8802., 388., 293.571, 13., 1., 0.143, 5172.83, 228.023, 172.528, 7.64, 
  0.588, 0.084, 1.19, "", "", "", "", "", "", "", "", 7373., 276552., 
  162.526, 4.333, 6623., 3.892, 0.044, 22.6, "units unclear", "", "", "", "", 
  "", "", "", "", "", 75., 1.701583*^6, 1935.907, 32.4, 2.372, 1.387, 
  43290.705, "", 151.689, 16.52, 5.8, 37.6, "", 2., 77.29, 0.852}, 
 {"BHR", "Asia", "Bahrain", "2020-05-24", 9138., 336., 311.714, 14., 1., 
  0.286, 5370.293, 197.463, 183.191, 8.228, 0.588, 0.168, 1.19, "", "", "", 
  "", "", "", "", "", 4652., 281204., 165.26, 2.734, 6339., 3.725, 0.049, 
  20.3, "units unclear", "", "", "", "", "", "", "", "", "", 75., 
  1.701583*^6, 1935.907, 32.4, 2.372, 1.387, 43290.705, "", 151.689, 16.52, 
  5.8, 37.6, "", 2., 77.29, 0.852}, {"BHR", "Asia", "Bahrain", "2020-05-25", 
  9171., 33., 283.857, 14., 0., 0.286, 5389.687, 19.394, 166.819, 8.228, 0., 
  0.168, 1.18, "", "", "", "", "", "", "", "", 2680., 283884., 166.835, 
  1.575, 5836., 3.43, 0.049, 20.6, "units unclear", "", "", "", "", "", "", 
  "", "", "", 75., 1.701583*^6, 1935.907, 32.4, 2.372, 1.387, 43290.705, "", 
  151.689, 16.52, 5.8, 37.6, "", 2., 77.29, 0.852}, 
 {"BHR", "Asia", "Bahrain", "2020-05-26", 9366., 195., 262., 14., 0., 0.286, 
  5504.286, 114.599, 153.974, 8.228, 0., 0.168, 1.19, "", "", "", "", "", "", 
  "", "", 2339., 286223., 168.21, 1.375, 5431., 3.192, 0.048, 20.7, 
  "units unclear", "", "", "", "", "", "", "", "", "", 75., 1.701583*^6, 
  1935.907, 32.4, 2.372, 1.387, 43290.705, "", 151.689, 16.52, 5.8, 37.6, "", 
  2., 77.29, 0.852}, {"BHR", "Asia", "Bahrain", "2020-05-27", 9692., 326., 
  257.714, 15., 1., 0.429, 5695.873, 191.586, 151.456, 8.815, 0.588, 0.252, 
  1.19, "", "", "", "", "", "", "", "", 4904., 291127., 171.092, 2.882, 
  5071., 2.98, 0.051, 19.7, "units unclear", "", "", "", "", "", "", "", "", 
  "", 75., 1.701583*^6, 1935.907, 32.4, 2.372, 1.387, 43290.705, "", 151.689, 
  16.52, 5.8, 37.6, "", 2., 77.29, 0.852}, {"BHR", "Asia", "Bahrain", 
  "2020-05-28", 10052., 360., 268.286, 15., 0., 0.429, 5907.44, 211.568, 
  157.668, 8.815, 0., 0.252, 1.2, "", "", "", "", "", "", "", "", 6746., 
  297873., 175.056, 3.965, 5067., 2.978, 0.053, 18.9, "units unclear", "", 
  "", "", "", "", "", "", "", "", 75., 1.701583*^6, 1935.907, 32.4, 2.372, 
  1.387, 43290.705, "", 151.689, 16.52, 5.8, 37.6, "", 2., 77.29, 0.852}, 
 {"BHR", "Asia", "Bahrain", "2020-05-29", 10449., 397., 290.714, 15., 0., 
  0.429, 6140.752, 233.312, 170.849, 8.815, 0., 0.252, 1.21, "", "", "", "", 
  "", "", "", "", 6306., 304179., 178.762, 3.706, 5000., 2.938, 0.058, 17.2, 
  "units unclear", "", "", "", "", "", "", "", "", "", 75., 1.701583*^6, 
  1935.907, 32.4, 2.372, 1.387, 43290.705, "", 151.689, 16.52, 5.8, 37.6, "", 
  2., 77.29, 0.852}, {"BHR", "Asia", "Bahrain", "2020-05-30", 10793., 344., 
  284.429, 17., 2., 0.571, 6342.917, 202.165, 167.155, 9.991, 1.175, 0.336, 
  1.22, "", "", "", "", "", "", "", "", 5394., 309573., 181.932, 3.17, 4717., 
  2.772, 0.06, 16.6, "units unclear", "", "", "", "", "", "", "", "", "", 
  75., 1.701583*^6, 1935.907, 32.4, 2.372, 1.387, 43290.705, "", 151.689, 
  16.52, 5.8, 37.6, "", 2., 77.29, 0.852}, {"BHR", "Asia", "Bahrain", 
  "2020-05-31", 11398., 605., 322.857, 19., 2., 0.714, 6698.468, 355.551, 
  189.739, 11.166, 1.175, 0.42, 1.22, "", "", "", "", "", "", "", "", 7234., 
  316807., 186.184, 4.251, 5086., 2.989, 0.063, 15.8, "units unclear", "", 
  "", "", "", "", "", "", "", "", 75., 1.701583*^6, 1935.907, 32.4, 2.372, 
  1.387, 43290.705, "", 151.689, 16.52, 5.8, 37.6, "", 2., 77.29, 0.852}, 
 {"BHR", "Asia", "Bahrain", "2020-06-01", 11871., 473., 385.714, 19., 0., 
  0.714, 6976.445, 277.976, 226.68, 11.166, 0., 0.42, 1.22, "", "", "", "", 
  "", "", "", "", 6355., 323162., 189.918, 3.735, 5611., 3.298, 0.069, 14.5, 
  "units unclear", "", "", "", "", "", "", "", "", "", 75., 1.701583*^6, 
  1935.907, 32.4, 2.372, 1.387, 43290.705, "", 151.689, 16.52, 5.8, 37.6, "", 
  2., 77.29, 0.852}, {"BHR", "Asia", "Bahrain", "2020-06-02", 12311., 440., 
  420.714, 19., 0., 0.714, 7235.028, 258.583, 247.249, 11.166, 0., 0.42, 
  1.21, "", "", "", "", "", "", "", "", 7571., 330733., 194.368, 4.449, 
  6359., 3.737, 0.066, 15.1, "units unclear", "", "", "", "", "", "", "", "", 
  "", 75., 1.701583*^6, 1935.907, 32.4, 2.372, 1.387, 43290.705, "", 151.689, 
  16.52, 5.8, 37.6, "", 2., 77.29, 0.852}, {"BHR", "Asia", "Bahrain", 
  "2020-06-03", 12815., 504., 446.143, 20., 1., 0.714, 7531.222, 296.195, 
  262.193, 11.754, 0.588, 0.42, 1.2, "", "", "", "", "", "", "", "", 7040., 
  337773., 198.505, 4.137, 6664., 3.916, 0.067, 14.9, "units unclear", "", 
  "", "", "", "", "", "", "", "", 75., 1.701583*^6, 1935.907, 32.4, 2.372, 
  1.387, 43290.705, "", 151.689, 16.52, 5.8, 37.6, "", 2., 77.29, 0.852}, 
 {"BHR", "Asia", "Bahrain", "2020-06-04", 13296., 481., 463.429, 21., 1., 
  0.857, 7813.9, 282.678, 272.351, 12.341, 0.588, 0.504, 1.19, "", "", "", 
  "", "", "", "", "", 7564., 345337., 202.95, 4.445, 6781., 3.985, 0.068, 
  14.6, "units unclear", "", "", "", "", "", "", "", "", "", 75., 
  1.701583*^6, 1935.907, 32.4, 2.372, 1.387, 43290.705, "", 151.689, 16.52, 
  5.8, 37.6, "", 2., 77.29, 0.852}, {"BHR", "Asia", "Bahrain", "2020-06-05", 
  13835., 539., 483.714, 22., 1., 1., 8130.664, 316.764, 284.273, 12.929, 
  0.588, 0.588, 1.18, "", "", "", "", "", "", "", "", 8785., 354122., 
  208.113, 5.163, 7135., 4.193, 0.068, 14.8, "units unclear", "", "", "", "", 
  "", "", "", "", "", 75., 1.701583*^6, 1935.907, 32.4, 2.372, 1.387, 
  43290.705, "", 151.689, 16.52, 5.8, 37.6, "", 2., 77.29, 0.852}, 
 {"BHR", "Asia", "Bahrain", "2020-06-06", 14383., 548., 512.857, 24., 2., 1., 
  8452.717, 322.053, 301.4, 14.105, 1.175, 0.588, 1.18, "", "", "", "", "", 
  "", "", "", 7254., 361376., 212.376, 4.263, 7400., 4.349, 0.069, 14.4, 
  "units unclear", "", "", "", "", "", "", "", "", "", 75., 1.701583*^6, 
  1935.907, 32.4, 2.372, 1.387, 43290.705, "", 151.689, 16.52, 5.8, 37.6, "", 
  2., 77.29, 0.852}, {"BHR", "Asia", "Bahrain", "2020-06-07", 14763., 380., 
  480.714, 26., 2., 1., 8676.039, 223.321, 282.51, 15.28, 1.175, 0.588, 1.16, 
  "", "", "", "", "", "", "", "", 5680., 367056., 215.714, 3.338, 7178., 
  4.218, 0.067, 14.9, "units unclear", "", "", "", "", "", "", "", "", "", 
  75., 1.701583*^6, 1935.907, 32.4, 2.372, 1.387, 43290.705, "", 151.689, 
  16.52, 5.8, 37.6, "", 2., 77.29, 0.852}, {"BHR", "Asia", "Bahrain", 
  "2020-06-08", 15417., 654., 506.571, 27., 1., 1.143, 9060.387, 384.348, 
  297.706, 15.868, 0.588, 0.672, 1.15, "", "", "", "", "", "", "", "", 7306., 
  374362., 220.008, 4.294, 7314., 4.298, 0.069, 14.4, "units unclear", "", 
  "", "", "", "", "", "", "", "", 75., 1.701583*^6, 1935.907, 32.4, 2.372, 
  1.387, 43290.705, "", 151.689, 16.52, 5.8, 37.6, "", 2., 77.29, 0.852}, 
 {"BHR", "Asia", "Bahrain", "2020-06-09", 15731., 314., 488.571, 29., 2., 
  1.429, 9244.921, 184.534, 287.128, 17.043, 1.175, 0.84, 1.14, "", "", "", 
  "", "", "", "", "", 3873., 378235., 222.284, 2.276, 6786., 3.988, 0.072, 
  13.9, "units unclear", "", "", "", "", "", "", "", "", "", 75., 
  1.701583*^6, 1935.907, 32.4, 2.372, 1.387, 43290.705, "", 151.689, 16.52, 
  5.8, 37.6, "", 2., 77.29, 0.852}, {"BHR", "Asia", "Bahrain", "2020-06-10", 
  16200., 469., 483.571, 31., 2., 1.571, 9520.546, 275.626, 284.189, 18.218, 
  1.175, 0.924, 1.14, "", "", "", "", "", "", "", "", 7899., 386134., 
  226.926, 4.642, 6909., 4.06, 0.07, 14.3, "units unclear", "", "", "", "", 
  "", "", "", "", "", 75., 1.701583*^6, 1935.907, 32.4, 2.372, 1.387, 
  43290.705, "", 151.689, 16.52, 5.8, 37.6, "", 2., 77.29, 0.852}, 
 {"BHR", "Asia", "Bahrain", "2020-06-11", 16667., 467., 481.571, 34., 3., 
  1.857, 9794.997, 274.45, 283.014, 19.981, 1.763, 1.091, 1.13, "", "", "", 
  "", "", "", "", "", 7776., 393910., 231.496, 4.57, 6939., 4.078, 0.069, 
  14.4, "units unclear", "", "", "", "", "", "", "", "", "", 75., 
  1.701583*^6, 1935.907, 32.4, 2.372, 1.387, 43290.705, "", 151.689, 16.52, 
  5.8, 37.6, "", 2., 77.29, 0.852}, {"BHR", "Asia", "Bahrain", "2020-06-12", 
  17269., 602., 490.571, 36., 2., 2., 10148.785, 353.788, 288.303, 21.157, 
  1.175, 1.175, 1.12, "", "", "", "", "", "", "", "", 9126., 403036., 
  236.859, 5.363, 6988., 4.107, 0.07, 14.2, "units unclear", "", "", "", "", 
  "", "", "", "", "", 75., 1.701583*^6, 1935.907, 32.4, 2.372, 1.387, 
  43290.705, "", 151.689, 16.52, 5.8, 37.6, "", 2., 77.29, 0.852}, 
 {"BHR", "Asia", "Bahrain", "2020-06-13", 17713., 444., 475.714, 37., 1., 
  1.857, 10409.718, 260.933, 279.572, 21.744, 0.588, 1.091, 1.12, "", "", "", 
  "", "", "", "", "", 7806., 410842., 241.447, 4.587, 7067., 4.153, 0.067, 
  14.9, "units unclear", "", "", "", "", "", "", "", "", "", 75., 
  1.701583*^6, 1935.907, 32.4, 2.372, 1.387, 43290.705, "", 151.689, 16.52, 
  5.8, 37.6, "", 2., 77.29, 0.852}, {"BHR", "Asia", "Bahrain", "2020-06-14", 
  18227., 514., 494.857, 42., 5., 2.286, 10711.79, 302.072, 290.822, 24.683, 
  2.938, 1.343, 1.11, "", "", "", "", "", "", "", "", 7571., 418413., 
  245.896, 4.449, 7337., 4.312, 0.067, 14.8, "units unclear", "", "", "", "", 
  "", "", "", "", "", 75., 1.701583*^6, 1935.907, 32.4, 2.372, 1.387, 
  43290.705, "", 151.689, 16.52, 5.8, 37.6, "", 2., 77.29, 0.852}, 
 {"BHR", "Asia", "Bahrain", "2020-06-15", 19013., 786., 513.714, 46., 4., 
  2.714, 11173.713, 461.923, 301.904, 27.034, 2.351, 1.595, 1.11, "", "", "", 
  "", "", "", "", "", 6779., 425192., 249.88, 3.984, 7261., 4.267, 0.071, 
  14.1, "units unclear", "", "", "", "", "", "", "", "", "", 75., 
  1.701583*^6, 1935.907, 32.4, 2.372, 1.387, 43290.705, "", 151.689, 16.52, 
  5.8, 37.6, "", 2., 77.29, 0.852}, {"BHR", "Asia", "Bahrain", "2020-06-16", 
  19553., 540., 546., 47., 1., 2.571, 11491.064, 317.352, 320.878, 27.621, 
  0.588, 1.511, 1.1, "", "", "", "", "", "", "", "", 12888., 438080., 
  257.454, 7.574, 8549., 5.024, 0.064, 15.7, "units unclear", "", "", "", "", 
  "", "", "", "", "", 75., 1.701583*^6, 1935.907, 32.4, 2.372, 1.387, 
  43290.705, "", 151.689, 16.52, 5.8, 37.6, "", 2., 77.29, 0.852}, 
 {"BHR", "Asia", "Bahrain", "2020-06-17", 19961., 408., 537.286, 49., 2., 
  2.571, 11730.841, 239.777, 315.756, 28.797, 1.175, 1.511, 1.08, "", "", "", 
  "", "", "", "", "", "", "", "", "", 8584., 5.045, 0.063, 16., 
  "units unclear", "", "", "", "", "", "", "", "", "", 75., 1.701583*^6, 
  1935.907, 32.4, 2.372, 1.387, 43290.705, "", 151.689, 16.52, 5.8, 37.6, "", 
  2., 77.29, 0.852}, {"BHR", "Asia", "Bahrain", "2020-06-18", 20430., 469., 
  537.571, 55., 6., 3., 12006.467, 275.626, 315.924, 32.323, 3.526, 1.763, 
  1.08, "", "", "", "", "", "", "", "", "", 454368., 267.027, "", 8637., 
  5.076, 0.062, 16.1, "units unclear", "", "", "", "", "", "", "", "", "", 
  75., 1.701583*^6, 1935.907, 32.4, 2.372, 1.387, 43290.705, "", 151.689, 
  16.52, 5.8, 37.6, "", 2., 77.29, 0.852}, {"BHR", "Asia", "Bahrain", 
  "2020-06-19", 20916., 486., 521., 57., 2., 3., 12292.083, 285.616, 306.185, 
  33.498, 1.175, 1.763, 1.07, "", "", "", "", "", "", "", "", "", "", "", "", 
  8479., 4.983, 0.061, 16.3, "units unclear", "", "", "", "", "", "", "", "", 
  "", 75., 1.701583*^6, 1935.907, 32.4, 2.372, 1.387, 43290.705, "", 151.689, 
  16.52, 5.8, 37.6, "", 2., 77.29, 0.852}, {"BHR", "Asia", "Bahrain", 
  "2020-06-20", 21331., 415., 516.857, 60., 3., 3.286, 12535.974, 243.891, 
  303.751, 35.261, 1.763, 1.931, 1.07, "", "", "", "", "", "", "", "", "", 
  470409., 276.454, "", 8510., 5.001, 0.061, 16.5, "units unclear", "", "", 
  "", "", "", "", "", "", "", 75., 1.701583*^6, 1935.907, 32.4, 2.372, 1.387, 
  43290.705, "", 151.689, 16.52, 5.8, 37.6, "", 2., 77.29, 0.852}, 
 {"BHR", "Asia", "Bahrain", "2020-06-21", 21764., 433., 505.286, 63., 3., 3., 
  12790.443, 254.469, 296.95, 37.024, 1.763, 1.763, 1.07, "", "", "", "", "", 
  "", "", "", "", "", "", "", 8521., 5.008, 0.059, 16.9, "units unclear", "", 
  "", "", "", "", "", "", "", "", 75., 1.701583*^6, 1935.907, 32.4, 2.372, 
  1.387, 43290.705, "", 151.689, 16.52, 5.8, 37.6, "", 2., 77.29, 0.852}, 
 {"BHR", "Asia", "Bahrain", "2020-06-22", 22407., 643., 484.857, 65., 2., 
  2.714, 13168.326, 377.883, 284.945, 38.2, 1.175, 1.595, 1.06, "", "", "", 
  "", "", "", "", "", "", 485715., 285.449, "", 8646., 5.081, 0.056, 17.8, 
  "units unclear", "", "", "", "", "", "", "", "", "", 75., 1.701583*^6, 
  1935.907, 32.4, 2.372, 1.387, 43290.705, "", 151.689, 16.52, 5.8, 37.6, "", 
  2., 77.29, 0.852}, {"BHR", "Asia", "Bahrain", "2020-06-23", 23062., 655., 
  501.286, 67., 2., 2.857, 13553.262, 384.936, 294.6, 39.375, 1.175, 1.679, 
  1.06, "", "", "", "", "", "", "", "", "", "", "", "", 7399., 4.348, 0.068, 
  14.8, "units unclear", "", "", "", "", "", "", "", "", "", 75., 
  1.701583*^6, 1935.907, 32.4, 2.372, 1.387, 43290.705, "", 151.689, 16.52, 
  5.8, 37.6, "", 2., 77.29, 0.852}, {"BHR", "Asia", "Bahrain", "2020-06-24", 
  23570., 508., 515.571, 69., 2., 2.857, 13851.807, 298.546, 302.995, 40.55, 
  1.175, 1.679, 1.05, "", "", "", "", "", "", "", "", "", 494028., 290.334, 
  "", 6829., 4.013, 0.075, 13.2, "units unclear", "", "", "", "", "", "", "", 
  "", "", 75., 1.701583*^6, 1935.907, 32.4, 2.372, 1.387, 43290.705, "", 
  151.689, 16.52, 5.8, 37.6, "", 2., 77.29, 0.852}, 
 {"BHR", "Asia", "Bahrain", "2020-06-25", 24081., 511., 521.571, 71., 2., 
  2.286, 14152.116, 300.309, 306.521, 41.726, 1.175, 1.343, 1.05, "", "", "", 
  "", "", "", "", "", 8735., 502763., 295.468, 5.133, 6914., 4.063, 0.075, 
  13.3, "units unclear", "", "", "", "", "", "", "", "", "", 75., 
  1.701583*^6, 1935.907, 32.4, 2.372, 1.387, 43290.705, "", 151.689, 16.52, 
  5.8, 37.6, "", 2., 77.29, 0.852}, {"BHR", "Asia", "Bahrain", "2020-06-26", 
  24805., 724., 555.571, 73., 2., 2.286, 14577.602, 425.486, 326.503, 42.901, 
  1.175, 1.343, 1.04, "", "", "", "", "", "", "", "", 8695., 511458., 
  300.578, 5.11, 7010., 4.12, 0.079, 12.6, "units unclear", "", "", "", "", 
  "", "", "", "", "", 75., 1.701583*^6, 1935.907, 32.4, 2.372, 1.387, 
  43290.705, "", 151.689, 16.52, 5.8, 37.6, "", 2., 77.29, 0.852}, 
 {"BHR", "Asia", "Bahrain", "2020-06-27", 25267., 462., 562.286, 78., 5., 
  2.571, 14849.114, 271.512, 330.449, 45.84, 2.938, 1.511, 1.04, "", "", "", 
  "", "", "", "", "", 9643., 521101., 306.245, 5.667, 7242., 4.256, 0.078, 
  12.9, "units unclear", "", "", "", "", "", "", "", "", "", 75., 
  1.701583*^6, 1935.907, 32.4, 2.372, 1.387, 43290.705, "", 151.689, 16.52, 
  5.8, 37.6, "", 2., 77.29, 0.852}, {"BHR", "Asia", "Bahrain", "2020-06-28", 
  25705., 438., 563., 83., 5., 2.857, 15106.521, 257.407, 330.868, 48.778, 
  2.938, 1.679, 1.03, "", "", "", "", "", "", "", "", 8141., 529242., 
  311.029, 4.784, 7311., 4.297, 0.077, 13., "units unclear", "", "", "", "", 
  "", "", "", "", "", 75., 1.701583*^6, 1935.907, 32.4, 2.372, 1.387, 
  43290.705, "", 151.689, 16.52, 5.8, 37.6, "", 2., 77.29, 0.852}, 
 {"BHR", "Asia", "Bahrain", "2020-06-29", 26239., 534., 547.429, 84., 1., 
  2.714, 15420.347, 313.825, 321.717, 49.366, 0.588, 1.595, 1.03, "", "", "", 
  "", "", "", "", "", 7274., 536516., 315.304, 4.275, 7257., 4.265, 0.075, 
  13.3, "units unclear", "", "", "", "", "", "", "", "", "", 75., 
  1.701583*^6, 1935.907, 32.4, 2.372, 1.387, 43290.705, "", 151.689, 16.52, 
  5.8, 37.6, "", 2., 77.29, 0.852}, {"BHR", "Asia", "Bahrain", "2020-06-30", 
  26758., 519., 528., 87., 3., 2.857, 15725.357, 305.01, 310.299, 51.129, 
  1.763, 1.679, 1.02, "", "", "", "", "", "", "", "", 8609., 545125., 
  320.363, 5.059, 7893., 4.639, 0.067, 14.9, "units unclear", "", "", "", "", 
  "", "", "", "", "", 75., 1.701583*^6, 1935.907, 32.4, 2.372, 1.387, 
  43290.705, "", 151.689, 16.52, 5.8, 37.6, "", 2., 77.29, 0.852}, 
 {"BHR", "Asia", "Bahrain", "2020-07-01", 27414., 656., 549.143, 92., 5., 
  3.286, 16110.88, 385.523, 322.725, 54.067, 2.938, 1.931, 1.02, "", "", "", 
  "", "", "", "", "", 9114., 554239., 325.72, 5.356, 8602., 5.055, 0.064, 
  15.7, "units unclear", "", "", "", "", "", "", "", "", "", 75., 
  1.701583*^6, 1935.907, 32.4, 2.372, 1.387, 43290.705, "", 151.689, 16.52, 
  5.8, 37.6, "", 2., 77.29, 0.852}, {"BHR", "Asia", "Bahrain", "2020-07-02", 
  27837., 423., 536.571, 94., 2., 3.286, 16359.472, 248.592, 315.337, 55.243, 
  1.175, 1.931, 1.01, "", "", "", "", "", "", "", "", 10126., 564365., 
  331.671, 5.951, 8800., 5.172, 0.061, 16.4, "units unclear", "", "", "", "", 
  "", "", "", "", "", 75., 1.701583*^6, 1935.907, 32.4, 2.372, 1.387, 
  43290.705, "", 151.689, 16.52, 5.8, 37.6, "", 2., 77.29, 0.852}, 
 {"BHR", "Asia", "Bahrain", "2020-07-03", 28410., 573., 515., 95., 1., 3.143, 
  16696.218, 336.745, 302.659, 55.83, 0.588, 1.847, 1.01, "", "", "", "", "", 
  "", "", "", 9740., 574105., 337.395, 5.724, 8950., 5.26, 0.058, 17.4, 
  "units unclear", "", "", "", "", "", "", "", "", "", 75., 1.701583*^6, 
  1935.907, 32.4, 2.372, 1.387, 43290.705, "", 151.689, 16.52, 5.8, 37.6, "", 
  2., 77.29, 0.852}, {"BHR", "Asia", "Bahrain", "2020-07-04", 28857., 447., 
  512.857, 96., 1., 2.571, 16958.914, 262.697, 301.4, 56.418, 0.588, 1.511, 
  1., "", "", "", "", "", "", "", "", 9965., 584070., 343.251, 5.856, 8996., 
  5.287, 0.057, 17.5, "units unclear", "", "", "", "", "", "", "", "", "", 
  75., 1.701583*^6, 1935.907, 32.4, 2.372, 1.387, 43290.705, "", 151.689, 
  16.52, 5.8, 37.6, "", 2., 77.29, 0.852}, {"BHR", "Asia", "Bahrain", 
  "2020-07-05", 29367., 510., 523.143, 97., 1., 2., 17258.635, 299.721, 
  307.445, 57.006, 0.588, 1.175, 1., "", "", "", "", "", "", "", "", 18081., 
  602151., 353.877, 10.626, 10416., 6.121, 0.05, 19.9, "units unclear", "", 
  "", "", "", "", "", "", "", "", 75., 1.701583*^6, 1935.907, 32.4, 2.372, 
  1.387, 43290.705, "", 151.689, 16.52, 5.8, 37.6, "", 2., 77.29, 0.852}, 
 {"BHR", "Asia", "Bahrain", "2020-07-06", 29821., 454., 511.714, 98., 1., 2., 
  17525.445, 266.81, 300.728, 57.593, 0.588, 1.175, 1., "", "", "", "", "", 
  "", "", "", 9945., 612096., 359.722, 5.845, 10797., 6.345, 0.047, 21.1, 
  "units unclear", "", "", "", "", "", "", "", "", "", 75., 1.701583*^6, 
  1935.907, 32.4, 2.372, 1.387, 43290.705, "", 151.689, 16.52, 5.8, 37.6, "", 
  2., 77.29, 0.852}, {"BHR", "Asia", "Bahrain", "2020-07-07", 30321., 500., 
  509., 98., 0., 1.571, 17819.289, 293.844, 299.133, 57.593, 0., 0.924, 1., 
  "", "", "", "", "", "", "", "", "", "", "", "", 10900., 6.406, 0.047, 21.4, 
  "units unclear", "", "", "", "", "", "", "", "", "", 69.44, 1.701583*^6, 
  1935.907, 32.4, 2.372, 1.387, 43290.705, "", 151.689, 16.52, 5.8, 37.6, "", 
  2., 77.29, 0.852}, {"BHR", "Asia", "Bahrain", "2020-07-08", 30931., 610., 
  502.429, 98., 0., 0.857, 18177.779, 358.49, 295.271, 57.593, 0., 0.504, 
  0.99, "", "", "", "", "", "", "", "", "", 630753., 370.686, "", 10931., 
  6.424, 0.046, 21.8, "units unclear", "", "", "", "", "", "", "", "", "", 
  69.44, 1.701583*^6, 1935.907, 32.4, 2.372, 1.387, 43290.705, "", 151.689, 
  16.52, 5.8, 37.6, "", 2., 77.29, 0.852}, {"BHR", "Asia", "Bahrain", 
  "2020-07-09", 31528., 597., 527.286, 103., 5., 1.286, 18528.629, 350.85, 
  309.88, 60.532, 2.938, 0.756, 0.99, "", "", "", "", "", "", "", "", "", "", 
  "", "", 10160., 5.971, 0.052, 19.3, "units unclear", "", "", "", "", "", 
  "", "", "", "", 69.44, 1.701583*^6, 1935.907, 32.4, 2.372, 1.387, 
  43290.705, "", 151.689, 16.52, 5.8, 37.6, "", 2., 77.29, 0.852}, 
 {"BHR", "Asia", "Bahrain", "2020-07-10", 32039., 511., 518.429, 104., 1., 
  1.286, 18828.938, 300.309, 304.674, 61.12, 0.588, 0.756, 0.98, "", "", "", 
  "", "", "", "", "", "", 640219., 376.249, "", 9445., 5.551, 0.055, 18.2, 
  "units unclear", "", "", "", "", "", "", "", "", "", 69.44, 1.701583*^6, 
  1935.907, 32.4, 2.372, 1.387, 43290.705, "", 151.689, 16.52, 5.8, 37.6, "", 
  2., 77.29, 0.852}, {"BHR", "Asia", "Bahrain", "2020-07-11", 32470., 431., 
  516.143, 104., 0., 1.143, 19082.231, 253.294, 303.331, 61.12, 0., 0.672, 
  0.98, "", "", "", "", "", "", "", "", 8801., 649020., 381.421, 5.172, 
  9279., 5.453, 0.056, 18., "units unclear", "", "", "", "", "", "", "", "", 
  "", 69.44, 1.701583*^6, 1935.907, 32.4, 2.372, 1.387, 43290.705, "", 
  151.689, 16.52, 5.8, 37.6, "", 2., 77.29, 0.852}, 
 {"BHR", "Asia", "Bahrain", "2020-07-12", 32941., 471., 510.571, 108., 4., 
  1.571, 19359.032, 276.801, 300.057, 63.47, 2.351, 0.924, 0.98, "", "", "", 
  "", "", "", "", "", 7639., 656659., 385.911, 4.489, 7787., 4.576, 0.066, 
  15.3, "units unclear", "", "", "", "", "", "", "", "", "", 69.44, 
  1.701583*^6, 1935.907, 32.4, 2.372, 1.387, 43290.705, "", 151.689, 16.52, 
  5.8, 37.6, "", 2., 77.29, 0.852}, {"BHR", "Asia", "Bahrain", "2020-07-13", 
  33476., 535., 522.143, 109., 1., 1.571, 19673.445, 314.413, 306.857, 
  64.058, 0.588, 0.924, 0.97, "", "", "", "", "", "", "", "", 9589., 666248., 
  391.546, 5.635, 7736., 4.546, 0.067, 14.8, "units unclear", "", "", "", "", 
  "", "", "", "", "", 69.44, 1.701583*^6, 1935.907, 32.4, 2.372, 1.387, 
  43290.705, "", 151.689, 16.52, 5.8, 37.6, "", 2., 77.29, 0.852}, 
 {"BHR", "Asia", "Bahrain", "2020-07-14", 34078., 602., 536.714, 111., 2., 
  1.857, 20027.233, 353.788, 315.421, 65.233, 1.175, 1.091, 0.97, "", "", "", 
  "", "", "", "", "", 9203., 675451., 396.954, 5.408, 7718., 4.536, 0.07, 
  14.4, "units unclear", "", "", "", "", "", "", "", "", "", 69.44, 
  1.701583*^6, 1935.907, 32.4, 2.372, 1.387, 43290.705, "", 151.689, 16.52, 
  5.8, 37.6, "", 2., 77.29, 0.852}, {"BHR", "Asia", "Bahrain", "2020-07-15", 
  34560., 482., 518.429, 117., 6., 2.714, 20310.499, 283.266, 304.674, 68.76, 
  3.526, 1.595, 0.96, "", "", "", "", "", "", "", "", 9867., 685318., 
  402.753, 5.799, 7795., 4.581, 0.067, 15., "units unclear", "", "", "", "", 
  "", "", "", "", "", 69.44, 1.701583*^6, 1935.907, 32.4, 2.372, 1.387, 
  43290.705, "", 151.689, 16.52, 5.8, 37.6, "", 2., 77.29, 0.852}, 
 {"BHR", "Asia", "Bahrain", "2020-07-16", 35084., 524., 508., 121., 4., 
  2.571, 20618.448, 307.949, 298.546, 71.11, 2.351, 1.511, 0.96, "", "", "", 
  "", "", "", "", "", 8221., 693539., 407.585, 4.831, 8293., 4.874, 0.061, 
  16.3, "units unclear", "", "", "", "", "", "", "", "", "", 69.44, 
  1.701583*^6, 1935.907, 32.4, 2.372, 1.387, 43290.705, "", 151.689, 16.52, 
  5.8, 37.6, "", 2., 77.29, 0.852}, {"BHR", "Asia", "Bahrain", "2020-07-17", 
  35473., 389., 490.571, 124., 3., 2.857, 20847.058, 228.611, 288.303, 
  72.873, 1.763, 1.679, 0.95, "", "", "", "", "", "", "", "", 9463., 703002., 
  413.146, 5.561, 8969., 5.271, 0.055, 18.3, "units unclear", "", "", "", "", 
  "", "", "", "", "", 69.44, 1.701583*^6, 1935.907, 32.4, 2.372, 1.387, 
  43290.705, "", 151.689, 16.52, 5.8, 37.6, "", 2., 77.29, 0.852}, 
 {"BHR", "Asia", "Bahrain", "2020-07-18", 36004., 531., 504.857, 124., 0., 
  2.857, 21159.121, 312.062, 296.699, 72.873, 0., 1.679, 0.95, "", "", "", 
  "", "", "", "", "", 7684., 710686., 417.662, 4.516, 8809., 5.177, 0.057, 
  17.4, "units unclear", "", "", "", "", "", "", "", "", "", 69.44, 
  1.701583*^6, 1935.907, 32.4, 2.372, 1.387, 43290.705, "", 151.689, 16.52, 
  5.8, 37.6, "", 2., 77.29, 0.852}, {"BHR", "Asia", "Bahrain", "2020-07-19", 
  36422., 418., 497.286, 126., 2., 2.571, 21404.774, 245.654, 292.249, 
  74.049, 1.175, 1.511, 0.94, "", "", "", "", "", "", "", "", 7037., 717723., 
  421.797, 4.136, 8723., 5.126, 0.057, 17.5, "units unclear", "", "", "", "", 
  "", "", "", "", "", 69.44, 1.701583*^6, 1935.907, 32.4, 2.372, 1.387, 
  43290.705, "", 151.689, 16.52, 5.8, 37.6, "", 2., 77.29, 0.852}, 
 {"BHR", "Asia", "Bahrain", "2020-07-20", 36936., 514., 494.286, 128., 2., 
  2.714, 21706.846, 302.072, 290.486, 75.224, 1.175, 1.595, 0.94, "", "", "", 
  "", "", "", "", "", 8417., 726140., 426.744, 4.947, 8556., 5.028, 0.058, 
  17.3, "units unclear", "", "", "", "", "", "", "", "", "", 69.44, 
  1.701583*^6, 1935.907, 32.4, 2.372, 1.387, 43290.705, "", 151.689, 16.52, 
  5.8, 37.6, "", 2., 77.29, 0.852}, {"BHR", "Asia", "Bahrain", "2020-07-21", 
  37316., 380., 462.571, 129., 1., 2.571, 21930.167, 223.321, 271.848, 
  75.812, 0.588, 1.511, 0.93, "", "", "", "", "", "", "", "", 18554., 
  744694., 437.648, 10.904, 9892., 5.813, 0.047, 21.4, "units unclear", "", 
  "", "", "", "", "", "", "", "", 69.44, 1.701583*^6, 1935.907, 32.4, 2.372, 
  1.387, 43290.705, "", 151.689, 16.52, 5.8, 37.6, "", 2., 77.29, 0.852}, 
 {"BHR", "Asia", "Bahrain", "2020-07-22", 37637., 321., 439.571, 130., 1., 
  1.857, 22118.815, 188.648, 258.331, 76.399, 0.588, 1.091, 0.93, "", "", "", 
  "", "", "", "", "", "", "", "", "", 9628., 5.658, 0.046, 21.9, 
  "units unclear", "", "", "", "", "", "", "", "", "", 69.44, 1.701583*^6, 
  1935.907, 32.4, 2.372, 1.387, 43290.705, "", 151.689, 16.52, 5.8, 37.6, "", 
  2., 77.29, 0.852}, {"BHR", "Asia", "Bahrain", "2020-07-23", 37996., 359., 
  416., 134., 4., 1.857, 22329.795, 210.98, 244.478, 78.75, 2.351, 1.091, 
  0.92, "", "", "", "", "", "", "", "", "", 760733., 447.074, "", 9599., 
  5.641, 0.043, 23.1, "units unclear", "", "", "", "", "", "", "", "", "", 
  69.44, 1.701583*^6, 1935.907, 32.4, 2.372, 1.387, 43290.705, "", 151.689, 
  16.52, 5.8, 37.6, "", 2., 77.29, 0.852}, {"BHR", "Asia", "Bahrain", 
  "2020-07-24", 38458., 462., 426.429, 136., 2., 1.714, 22601.307, 271.512, 
  250.607, 79.926, 1.175, 1.007, 0.93, "", "", "", "", "", "", "", "", "", 
  "", "", "", 9629., 5.659, 0.044, 22.6, "units unclear", "", "", "", "", "", 
  "", "", "", "", 69.44, 1.701583*^6, 1935.907, 32.4, 2.372, 1.387, 
  43290.705, "", 151.689, 16.52, 5.8, 37.6, "", 2., 77.29, 0.852}, 
 {"BHR", "Asia", "Bahrain", "2020-07-25", 38747., 289., 391.857, 137., 1., 
  1.857, 22771.149, 169.842, 230.29, 80.513, 0.588, 1.091, 0.93, "", "", "", 
  "", "", "", "", "", "", 780081., 458.444, "", 9914., 5.826, 0.04, 25.3, 
  "units unclear", "", "", "", "", "", "", "", "", "", 69.44, 1.701583*^6, 
  1935.907, 32.4, 2.372, 1.387, 43290.705, "", 151.689, 16.52, 5.8, 37.6, "", 
  2., 77.29, 0.852}, {"BHR", "Asia", "Bahrain", "2020-07-26", 39131., 384., 
  387., 140., 3., 2., 22996.821, 225.672, 227.435, 82.276, 1.763, 1.175, 
  0.93, "", "", "", "", "", "", "", "", "", "", "", "", 10245., 6.021, 0.038, 
  26.5, "units unclear", "", "", "", "", "", "", "", "", "", 69.44, 
  1.701583*^6, 1935.907, 32.4, 2.372, 1.387, 43290.705, "", 151.689, 16.52, 
  5.8, 37.6, "", 2., 77.29, 0.852}, {"BHR", "Asia", "Bahrain", "2020-07-27", 
  39482., 351., 363.714, 141., 1., 1.857, 23203.1, 206.279, 213.751, 82.864, 
  0.588, 1.091, 0.93, "", "", "", "", "", "", "", "", "", 798799., 469.445, 
  "", 10380., 6.1, 0.035, 28.5, "units unclear", "", "", "", "", "", "", "", 
  "", "", 69.44, 1.701583*^6, 1935.907, 32.4, 2.372, 1.387, 43290.705, "", 
  151.689, 16.52, 5.8, 37.6, "", 2., 77.29, 0.852}, 
 {"BHR", "Asia", "Bahrain", "2020-07-28", 39921., 439., 372.143, 141., 0., 
  1.714, 23461.095, 257.995, 218.704, 82.864, 0., 1.007, 0.93, "", "", "", 
  "", "", "", "", "", 9477., 808276., 475.014, 5.57, 9083., 5.338, 0.041, 
  24.4, "units unclear", "", "", "", "", "", "", "", "", "", 69.44, 
  1.701583*^6, 1935.907, 32.4, 2.372, 1.387, 43290.705, "", 151.689, 16.52, 
  5.8, 37.6, "", 2., 77.29, 0.852}, {"BHR", "Asia", "Bahrain", "2020-07-29", 
  40311., 390., 382., 144., 3., 2., 23690.293, 229.198, 224.497, 84.627, 
  1.763, 1.175, 0.93, "", "", "", "", "", "", "", "", 9332., 817608., 
  480.498, 5.484, 9271., 5.448, 0.041, 24.3, "units unclear", "", "", "", "", 
  "", "", "", "", "", 69.44, 1.701583*^6, 1935.907, 32.4, 2.372, 1.387, 
  43290.705, "", 151.689, 16.52, 5.8, 37.6, "", 2., 77.29, 0.852}, 
 {"BHR", "Asia", "Bahrain", "2020-07-30", 40755., 444., 394.143, 146., 2., 
  1.714, 23951.227, 260.933, 231.633, 85.802, 1.175, 1.007, 0.93, "", "", "", 
  "", "", "", "", "", 9064., 826672., 485.825, 5.327, 9420., 5.536, 0.042, 
  23.9, "units unclear", "", "", "", "", "", "", "", "", "", 69.44, 
  1.701583*^6, 1935.907, 32.4, 2.372, 1.387, 43290.705, "", 151.689, 16.52, 
  5.8, 37.6, "", 2., 77.29, 0.852}, {"BHR", "Asia", "Bahrain", "2020-07-31", 
  40982., 227., 360.571, 147., 1., 1.571, 24084.632, 133.405, 211.904, 86.39, 
  0.588, 0.924, 0.93, "", "", "", "", "", "", "", "", 4326., 830998., 
  488.368, 2.542, 8656., 5.087, 0.042, 24., "units unclear", "", "", "", "", 
  "", "", "", "", "", 69.44, 1.701583*^6, 1935.907, 32.4, 2.372, 1.387, 
  43290.705, "", 151.689, 16.52, 5.8, 37.6, "", 2., 77.29, 0.852}, 
 {"BHR", "Asia", "Bahrain", "2020-08-01", 41190., 208., 349., 147., 0., 
  1.429, 24206.871, 122.239, 205.103, 86.39, 0., 0.84, 0.94, "", "", "", "", 
  "", "", "", "", 4569., 835567., 491.053, 2.685, 7927., 4.659, 0.044, 22.7, 
  "units unclear", "", "", "", "", "", "", "", "", "", 69.44, 1.701583*^6, 
  1935.907, 32.4, 2.372, 1.387, 43290.705, "", 151.689, 16.52, 5.8, 37.6, "", 
  2., 77.29, 0.852}, {"BHR", "Asia", "Bahrain", "2020-08-02", 41536., 346., 
  343.571, 147., 0., 1., 24410.211, 203.34, 201.913, 86.39, 0., 0.588, 0.94, 
  "", "", "", "", "", "", "", "", 7425., 842992., 495.416, 4.364, 7650., 
  4.496, 0.045, 22.3, "units unclear", "", "", "", "", "", "", "", "", "", 
  69.44, 1.701583*^6, 1935.907, 32.4, 2.372, 1.387, 43290.705, "", 151.689, 
  16.52, 5.8, 37.6, "", 2., 77.29, 0.852}, {"BHR", "Asia", "Bahrain", 
  "2020-08-03", 41835., 299., 336.143, 150., 3., 1.286, 24585.93, 175.719, 
  197.547, 88.153, 1.763, 0.756, 0.95, "", "", "", "", "", "", "", "", 7656., 
  850648., 499.916, 4.499, 7407., 4.353, 0.045, 22., "units unclear", "", "", 
  "", "", "", "", "", "", "", 69.44, 1.701583*^6, 1935.907, 32.4, 2.372, 
  1.387, 43290.705, "", 151.689, 16.52, 5.8, 37.6, "", 2., 77.29, 0.852}, 
 {"BHR", "Asia", "Bahrain", "2020-08-04", 42132., 297., 315.857, 151., 1., 
  1.429, 24760.473, 174.543, 185.625, 88.741, 0.588, 0.84, 0.96, "", "", "", 
  "", "", "", "", "", 7601., 858249., 504.383, 4.467, 7139., 4.196, 0.044, 
  22.6, "units unclear", "", "", "", "", "", "", "", "", "", 69.44, 
  1.701583*^6, 1935.907, 32.4, 2.372, 1.387, 43290.705, "", 151.689, 16.52, 
  5.8, 37.6, "", 2., 77.29, 0.852}, {"BHR", "Asia", "Bahrain", "2020-08-05", 
  42514., 382., 314.714, 154., 3., 1.429, 24984.97, 224.497, 184.954, 90.504, 
  1.763, 0.84, 0.97, "", "", "", "", "", "", "", "", "", "", "", "", 6469., 
  3.802, 0.049, 20.6, "units unclear", "", "", "", "", "", "", "", "", "", 
  69.44, 1.701583*^6, 1935.907, 32.4, 2.372, 1.387, 43290.705, "", 151.689, 
  16.52, 5.8, 37.6, "", 2., 77.29, 0.852}, {"BHR", "Asia", "Bahrain", 
  "2020-08-06", 42889., 375., 304.857, 156., 2., 1.429, 25205.353, 220.383, 
  179.161, 91.679, 1.175, 0.84, 0.98, "", "", "", "", "", "", "", "", "", 
  867534., 509.839, "", 5837., 3.43, 0.052, 19.1, "units unclear", "", "", 
  "", "", "", "", "", "", "", 69.44, 1.701583*^6, 1935.907, 32.4, 2.372, 
  1.387, 43290.705, "", 151.689, 16.52, 5.8, 37.6, "", 2., 77.29, 0.852}, 
 {"BHR", "Asia", "Bahrain", "2020-08-07", 43307., 418., 332.143, 159., 3., 
  1.714, 25451.007, 245.654, 195.196, 93.442, 1.763, 1.007, 0.99, "", "", "", 
  "", "", "", "", "", 9166., 876700., 515.226, 5.387, 6529., 3.837, 0.051, 
  19.7, "units unclear", "", "", "", "", "", "", "", "", "", 69.44, 
  1.701583*^6, 1935.907, 32.4, 2.372, 1.387, 43290.705, "", 151.689, 16.52, 
  5.8, 37.6, "", 2., 77.29, 0.852}, {"BHR", "Asia", "Bahrain", "2020-08-08", 
  43629., 322., 348.429, 161., 2., 2., 25640.242, 189.236, 204.767, 94.618, 
  1.175, 1.175, 0.99, "", "", "", "", "", "", "", "", 9395., 886095., 
  520.747, 5.521, 7218., 4.242, 0.048, 20.7, "units unclear", "", "", "", "", 
  "", "", "", "", "", 69.44, 1.701583*^6, 1935.907, 32.4, 2.372, 1.387, 
  43290.705, "", 151.689, 16.52, 5.8, 37.6, "", 2., 77.29, 0.852}, 
 {"BHR", "Asia", "Bahrain", "2020-08-09", 44011., 382., 353.571, 162., 1., 
  2.143, 25864.739, 224.497, 207.79, 95.205, 0.588, 1.259, 1., "", "", "", 
  "", "", "", "", "", 6831., 892926., 524.762, 4.014, 7133., 4.192, 0.05, 
  20.2, "units unclear", "", "", "", "", "", "", "", "", "", 69.44, 
  1.701583*^6, 1935.907, 32.4, 2.372, 1.387, 43290.705, "", 151.689, 16.52, 
  5.8, 37.6, "", 2., 77.29, 0.852}, {"BHR", "Asia", "Bahrain", "2020-08-10", 
  44397., 386., 366., 163., 1., 1.857, 26091.586, 226.848, 215.094, 95.793, 
  0.588, 1.091, 1., "", "", "", "", "", "", "", "", 9133., 902059., 530.129, 
  5.367, 7344., 4.316, 0.05, 20.1, "units unclear", "", "", "", "", "", "", 
  "", "", "", 69.44, 1.701583*^6, 1935.907, 32.4, 2.372, 1.387, 43290.705, 
  "", 151.689, 16.52, 5.8, 37.6, "", 2., 77.29, 0.852}, 
 {"BHR", "Asia", "Bahrain", "2020-08-11", 44804., 407., 381.714, 165., 2., 
  2., 26330.776, 239.189, 224.329, 96.969, 1.175, 1.175, 1.01, "", "", "", 
  "", "", "", "", "", 10052., 912111., 536.037, 5.907, 7695., 4.522, 0.05, 
  20.2, "units unclear", "", "", "", "", "", "", "", "", "", 69.44, 
  1.701583*^6, 1935.907, 32.4, 2.372, 1.387, 43290.705, "", 151.689, 16.52, 
  5.8, 37.6, "", 2., 77.29, 0.852}, {"BHR", "Asia", "Bahrain", "2020-08-12", 
  45264., 460., 392.857, 166., 1., 1.714, 26601.112, 270.337, 230.877, 
  97.556, 0.588, 1.007, 1.01, "", "", "", "", "", "", "", "", 21651., 
  933762., 548.761, 12.724, 10124., 5.95, 0.039, 25.8, "units unclear", "", 
  "", "", "", "", "", "", "", "", 69.44, 1.701583*^6, 1935.907, 32.4, 2.372, 
  1.387, 43290.705, "", 151.689, 16.52, 5.8, 37.6, "", 2., 77.29, 0.852}, 
 {"BHR", "Asia", "Bahrain", "2020-08-13", 45726., 462., 405.286, 167., 1., 
  1.571, 26872.624, 271.512, 238.182, 98.144, 0.588, 0.924, 1.01, "", "", "", 
  "", "", "", "", "", "", "", "", "", 10249., 6.023, 0.04, 25.3, 
  "units unclear", "", "", "", "", "", "", "", "", "", 69.44, 1.701583*^6, 
  1935.907, 32.4, 2.372, 1.387, 43290.705, "", 151.689, 16.52, 5.8, 37.6, "", 
  2., 77.29, 0.852}, {"BHR", "Asia", "Bahrain", "2020-08-14", 46052., 326., 
  392.143, 168., 1., 1.286, 27064.21, 191.586, 230.458, 98.732, 0.588, 0.756, 
  1.01, "", "", "", "", "", "", "", "", "", 944798., 555.246, "", 9728., 
  5.717, 0.04, 24.8, "units unclear", "", "", "", "", "", "", "", "", "", 
  69.44, 1.701583*^6, 1935.907, 32.4, 2.372, 1.387, 43290.705, "", 151.689, 
  16.52, 5.8, 37.6, "", 2., 77.29, 0.852}, {"BHR", "Asia", "Bahrain", 
  "2020-08-15", 46430., 378., 400.143, 170., 2., 1.286, 27286.356, 222.146, 
  235.159, 99.907, 1.175, 0.756, 1.01, "", "", "", "", "", "", "", "", 9394., 
  954192., 560.767, 5.521, 9728., 5.717, 0.041, 24.3, "units unclear", "", 
  "", "", "", "", "", "", "", "", 69.44, 1.701583*^6, 1935.907, 32.4, 2.372, 
  1.387, 43290.705, "", 151.689, 16.52, 5.8, 37.6, "", 2., 77.29, 0.852}, 
 {"BHR", "Asia", "Bahrain", "2020-08-16", 46835., 405., 403.429, 170., 0., 
  1.143, 27524.37, 238.014, 237.09, 99.907, 0., 0.672, 1.01, "", "", "", "", 
  "", "", "", "", 8142., 962334., 565.552, 4.785, 9915., 5.827, 0.041, 24.6, 
  "units unclear", "", "", "", "", "", "", "", "", "", 69.44, 1.701583*^6, 
  1935.907, 32.4, 2.372, 1.387, 43290.705, "", 151.689, 16.52, 5.8, 37.6, "", 
  2., 77.29, 0.852}, {"BHR", "Asia", "Bahrain", "2020-08-17", 47185., 350., 
  398.286, 173., 3., 1.429, 27730.061, 205.691, 234.068, 101.67, 1.763, 0.84, 
  1.01, "", "", "", "", "", "", "", "", 9669., 972003., 571.235, 5.682, 
  9992., 5.872, 0.04, 25.1, "units unclear", "", "", "", "", "", "", "", "", 
  "", 69.44, 1.701583*^6, 1935.907, 32.4, 2.372, 1.387, 43290.705, "", 
  151.689, 16.52, 5.8, 37.6, "", 2., 77.29, 0.852}, 
 {"BHR", "Asia", "Bahrain", "2020-08-18", 47581., 396., 396.714, 175., 2., 
  1.429, 27962.785, 232.724, 233.144, 102.845, 1.175, 0.84, 1.01, "", "", "", 
  "", "", "", "", "", 9205., 981208., 576.644, 5.41, 9871., 5.801, 0.04, 
  24.9, "units unclear", "", "", "", "", "", "", "", "", "", 69.44, 
  1.701583*^6, 1935.907, 32.4, 2.372, 1.387, 43290.705, "", 151.689, 16.52, 
  5.8, 37.6, "", 2., 77.29, 0.852}, {"BHR", "Asia", "Bahrain", "2020-08-19", 
  47950., 369., 383.714, 178., 3., 1.714, 28179.642, 216.857, 225.504, 
  104.608, 1.763, 1.007, 1.01, "", "", "", "", "", "", "", "", 19579., 
  1.000787*^6, 588.151, 11.506, 9575., 5.627, 0.04, 25., "units unclear", "", 
  "", "", "", "", "", "", "", "", 69.44, 1.701583*^6, 1935.907, 32.4, 2.372, 
  1.387, 43290.705, "", 151.689, 16.52, 5.8, 37.6, "", 2., 77.29, 0.852}, 
 {"BHR", "Asia", "Bahrain", "2020-08-20", 48303., 353., 368.143, 179., 1., 
  1.714, 28387.096, 207.454, 216.353, 105.196, 0.588, 1.007, 1.01, "", "", 
  "", "", "", "", "", "", "", "", "", "", 9574., 5.627, 0.038, 26., 
  "units unclear", "", "", "", "", "", "", "", "", "", 69.44, 1.701583*^6, 
  1935.907, 32.4, 2.372, 1.387, 43290.705, "", 151.689, 16.52, 5.8, 37.6, "", 
  2., 77.29, 0.852}, {"BHR", "Asia", "Bahrain", "2020-08-21", 48661., 358., 
  372.714, 181., 2., 1.857, 28597.488, 210.392, 219.04, 106.372, 1.175, 
  1.091, 1.01, "", "", "", "", "", "", "", "", "", 1.011805*^6, 594.626, "", 
  9572., 5.625, 0.039, 25.7, "units unclear", "", "", "", "", "", "", "", "", 
  "", 69.44, 1.701583*^6, 1935.907, 32.4, 2.372, 1.387, 43290.705, "", 
  151.689, 16.52, 5.8, 37.6, "", 2., 77.29, 0.852}, 
 {"BHR", "Asia", "Bahrain", "2020-08-22", 49038., 377., 372.571, 183., 2., 
  1.857, 28819.047, 221.558, 218.956, 107.547, 1.175, 1.091, 1.02, "", "", 
  "", "", "", "", "", "", 8998., 1.020803*^6, 599.914, 5.288, 9516., 5.592, 
  0.039, 25.5, "units unclear", "", "", "", "", "", "", "", "", "", 69.44, 
  1.701583*^6, 1935.907, 32.4, 2.372, 1.387, 43290.705, "", 151.689, 16.52, 
  5.8, 37.6, "", 2., 77.29, 0.852}, {"BHR", "Asia", "Bahrain", "2020-08-23", 
  49330., 292., 356.429, 184., 1., 2., 28990.652, 171.605, 209.469, 108.135, 
  0.588, 1.175, 1.02, "", "", "", "", "", "", "", "", 9166., 1.029969*^6, 
  605.3, 5.387, 9662., 5.678, 0.037, 27.1, "units unclear", "", "", "", "", 
  "", "", "", "", "", 60.19, 1.701583*^6, 1935.907, 32.4, 2.372, 1.387, 
  43290.705, "", 151.689, 16.52, 5.8, 37.6, "", 2., 77.29, 0.852}, 
 {"BHR", "Asia", "Bahrain", "2020-08-24", 49719., 389., 362., 185., 1., 
  1.714, 29219.262, 228.611, 212.743, 108.722, 0.588, 1.007, 1.03, "", "", 
  "", "", "", "", "", "", 9602., 1.039571*^6, 610.943, 5.643, 9653., 5.673, 
  0.038, 26.7, "units unclear", "", "", "", "", "", "", "", "", "", 60.19, 
  1.701583*^6, 1935.907, 32.4, 2.372, 1.387, 43290.705, "", 151.689, 16.52, 
  5.8, 37.6, "", 2., 77.29, 0.852}, {"BHR", "Asia", "Bahrain", "2020-08-25", 
  50076., 357., 356.429, 186., 1., 1.571, 29429.067, 209.805, 209.469, 
  109.31, 0.588, 0.924, 1.03, "", "", "", "", "", "", "", "", 9364., 
  1.048935*^6, 616.447, 5.503, 9675., 5.686, 0.037, 27.1, "units unclear", 
  "", "", "", "", "", "", "", "", "", 60.19, 1.701583*^6, 1935.907, 32.4, 
  2.372, 1.387, 43290.705, "", 151.689, 16.52, 5.8, 37.6, "", 2., 77.29, 
  0.852}, {"BHR", "Asia", "Bahrain", "2020-08-26", 50393., 317., 349., 186., 
  0., 1.143, 29615.364, 186.297, 205.103, 109.31, 0., 0.672, 1.04, "", "", 
  "", "", "", "", "", "", 18972., 1.067907*^6, 627.596, 11.15, 9589., 5.635, 
  0.036, 27.5, "units unclear", "", "", "", "", "", "", "", "", "", 60.19, 
  1.701583*^6, 1935.907, 32.4, 2.372, 1.387, 43290.705, "", 151.689, 16.52, 
  5.8, 37.6, "", 2., 77.29, 0.852}, {"BHR", "Asia", "Bahrain", "2020-08-27", 
  50756., 363., 350.429, 188., 2., 1.286, 29828.695, 213.331, 205.943, 
  110.485, 1.175, 0.756, 1.05, "", "", "", "", "", "", "", "", "", "", "", 
  "", 9577., 5.628, 0.037, 27.3, "units unclear", "", "", "", "", "", "", "", 
  "", "", 60.19, 1.701583*^6, 1935.907, 32.4, 2.372, 1.387, 43290.705, "", 
  151.689, 16.52, 5.8, 37.6, "", 2., 77.29, 0.852}, 
 {"BHR", "Asia", "Bahrain", "2020-08-28", 51113., 357., 350.286, 189., 1., 
  1.143, 30038.499, 209.805, 205.859, 111.073, 0.588, 0.672, 1.05, "", "", 
  "", "", "", "", "", "", "", 1.078767*^6, 633.978, "", 9566., 5.622, 0.037, 
  27.3, "units unclear", "", "", "", "", "", "", "", "", "", 60.19, 
  1.701583*^6, 1935.907, 32.4, 2.372, 1.387, 43290.705, "", 151.689, 16.52, 
  5.8, 37.6, "", 2., 77.29, 0.852}, {"BHR", "Asia", "Bahrain", "2020-08-29", 
  51391., 278., 336.143, 189., 0., 0.857, 30201.877, 163.377, 197.547, 
  111.073, 0., 0.504, 1.06, "", "", "", "", "", "", "", "", 9651., 
  1.088418*^6, 639.65, 5.672, 9659., 5.676, 0.035, 28.7, "units unclear", "", 
  "", "", "", "", "", "", "", "", 60.19, 1.701583*^6, 1935.907, 32.4, 2.372, 
  1.387, 43290.705, "", 151.689, 16.52, 5.8, 37.6, "", 2., 77.29, 0.852}, 
 {"BHR", "Asia", "Bahrain", "2020-08-30", 51574., 183., 320.571, 189., 0., 
  0.714, 30309.424, 107.547, 188.396, 111.073, 0., 0.42, 1.08, "", "", "", 
  "", "", "", "", "", 12311., 1.100729*^6, 646.885, 7.235, 10109., 5.941, 
  0.032, 31.5, "units unclear", "", "", "", "", "", "", "", "", "", 60.19, 
  1.701583*^6, 1935.907, 32.4, 2.372, 1.387, 43290.705, "", 151.689, 16.52, 
  5.8, 37.6, "", 2., 77.29, 0.852}, {"BHR", "Asia", "Bahrain", "2020-08-31", 
  51972., 398., 321.857, 190., 1., 0.714, 30543.323, 233.9, 189.152, 111.661, 
  0.588, 0.42, 1.1, "", "", "", "", "", "", "", "", "", "", "", "", 9262., 
  5.443, 0.035, 28.8, "units unclear", "", "", "", "", "", "", "", "", "", 
  60.19, 1.701583*^6, 1935.907, 32.4, 2.372, 1.387, 43290.705, "", 151.689, 
  16.52, 5.8, 37.6, "", 2., 77.29, 0.852}, {"BHR", "Asia", "Bahrain", 
  "2020-09-01", 52440., 468., 337.714, 190., 0., 0.571, 30818.361, 275.038, 
  198.471, 111.661, 0., 0.336, 1.11, "", "", "", "", "", "", "", "", "", 
  1.108088*^6, 651.21, "", 8450., 4.966, 0.04, 25., "units unclear", "", "", 
  "", "", "", "", "", "", "", 60.19, 1.701583*^6, 1935.907, 32.4, 2.372, 
  1.387, 43290.705, "", 151.689, 16.52, 5.8, 37.6, "", 2., 77.29, 0.852}, 
 {"BHR", "Asia", "Bahrain", "2020-09-02", 52807., 367., 344.857, 190., 0., 
  0.571, 31034.043, 215.682, 202.668, 111.661, 0., 0.336, 1.13, "", "", "", 
  "", "", "", "", "", 10749., 1.118837*^6, 657.527, 6.317, 7276., 4.276, 
  0.047, 21.1, "units unclear", "", "", "", "", "", "", "", "", "", 60.19, 
  1.701583*^6, 1935.907, 32.4, 2.372, 1.387, 43290.705, "", 151.689, 16.52, 
  5.8, 37.6, "", 2., 77.29, 0.852}, {"BHR", "Asia", "Bahrain", "2020-09-03", 
  53433., 626., 382.429, 190., 0., 0.286, 31401.936, 367.893, 224.749, 
  111.661, 0., 0.168, 1.14, "", "", "", "", "", "", "", "", 9992., 
  1.128829*^6, 663.399, 5.872, 7927., 4.659, 0.048, 20.7, "units unclear", 
  "", "", "", "", "", "", "", "", "", 60.19, 1.701583*^6, 1935.907, 32.4, 
  2.372, 1.387, 43290.705, "", 151.689, 16.52, 5.8, 37.6, "", 2., 77.29, 
  0.852}, {"BHR", "Asia", "Bahrain", "2020-09-04", 54095., 662., 426., 195., 
  5., 0.857, 31790.985, 389.049, 250.355, 114.599, 2.938, 0.504, 1.15, "", 
  "", "", "", "", "", "", "", 11734., 1.140563*^6, 670.295, 6.896, 8828., 
  5.188, 0.048, 20.7, "units unclear", "", "", "", "", "", "", "", "", "", 
  60.19, 1.701583*^6, 1935.907, 32.4, 2.372, 1.387, 43290.705, "", 151.689, 
  16.52, 5.8, 37.6, "", 2., 77.29, 0.852}, {"BHR", "Asia", "Bahrain", 
  "2020-09-05", 54771., 676., 482.857, 196., 1., 1., 32188.262, 397.277, 
  283.769, 115.187, 0.588, 0.588, 1.16, "", "", "", "", "", "", "", "", 
  11711., 1.152274*^6, 677.178, 6.882, 9122., 5.361, 0.053, 18.9, 
  "units unclear", "", "", "", "", "", "", "", "", "", 60.19, 1.701583*^6, 
  1935.907, 32.4, 2.372, 1.387, 43290.705, "", 151.689, 16.52, 5.8, 37.6, "", 
  2., 77.29, 0.852}, {"BHR", "Asia", "Bahrain", "2020-09-06", 55415., 644., 
  548.714, 199., 3., 1.429, 32566.733, 378.471, 322.473, 116.95, 1.763, 0.84, 
  1.15, "", "", "", "", "", "", "", "", 20534., 1.172808*^6, 689.245, 12.068, 
  10297., 6.051, 0.053, 18.8, "units unclear", "", "", "", "", "", "", "", 
  "", "", 60.19, 1.701583*^6, 1935.907, 32.4, 2.372, 1.387, 43290.705, "", 
  151.689, 16.52, 5.8, 37.6, "", 2., 77.29, 0.852}, 
 {"BHR", "Asia", "Bahrain", "2020-09-07", 56076., 661., 586.286, 200., 1., 
  1.429, 32955.195, 388.462, 344.553, 117.538, 0.588, 0.84, 1.15, "", "", "", 
  "", "", "", "", "", "", "", "", "", 11351., 6.671, 0.052, 19.4, 
  "units unclear", "", "", "", "", "", "", "", "", "", 60.19, 1.701583*^6, 
  1935.907, 32.4, 2.372, 1.387, 43290.705, "", 151.689, 16.52, 5.8, 37.6, "", 
  2., 77.29, 0.852}, {"BHR", "Asia", "Bahrain", "2020-09-08", 56778., 702., 
  619.714, 202., 2., 1.714, 33367.752, 412.557, 364.199, 118.713, 1.175, 
  1.007, 1.14, "", "", "", "", "", "", "", "", "", 1.194923*^6, 702.242, "", 
  12405., 7.29, 0.05, 20., "units unclear", "", "", "", "", "", "", "", "", 
  "", 60.19, 1.701583*^6, 1935.907, 32.4, 2.372, 1.387, 43290.705, "", 
  151.689, 16.52, 5.8, 37.6, "", 2., 77.29, 0.852}, 
 {"BHR", "Asia", "Bahrain", "2020-09-09", 57450., 672., 663.286, 203., 1., 
  1.857, 33762.679, 394.926, 389.805, 119.301, 0.588, 1.091, 1.14, "", "", 
  "", "", "", "", "", "", 12337., 1.20726*^6, 709.492, 7.25, 12632., 7.424, 
  0.053, 19., "units unclear", "", "", "", "", "", "", "", "", "", 60.19, 
  1.701583*^6, 1935.907, 32.4, 2.372, 1.387, 43290.705, "", 151.689, 16.52, 
  5.8, 37.6, "", 2., 77.29, 0.852}, {"BHR", "Asia", "Bahrain", "2020-09-10", 
  58207., 757., 682., 207., 4., 2.429, 34207.558, 444.88, 400.803, 121.651, 
  2.351, 1.427, 1.13, "", "", "", "", "", "", "", "", "", "", "", "", 12845., 
  7.549, 0.053, 18.8, "units unclear", "", "", "", "", "", "", "", "", "", 
  60.19, 1.701583*^6, 1935.907, 32.4, 2.372, 1.387, 43290.705, "", 151.689, 
  16.52, 5.8, 37.6, "", 2., 77.29, 0.852}, {"BHR", "Asia", "Bahrain", 
  "2020-09-11", 58839., 632., 677.714, 208., 1., 1.857, 34578.977, 371.419, 
  398.285, 122.239, 0.588, 1.091, 1.12, "", "", "", "", "", "", "", "", "", 
  1.230227*^6, 722.99, "", 12809., 7.528, 0.053, 18.9, "units unclear", "", 
  "", "", "", "", "", "", "", "", 60.19, 1.701583*^6, 1935.907, 32.4, 2.372, 
  1.387, 43290.705, "", 151.689, 16.52, 5.8, 37.6, "", 2., 77.29, 0.852}, 
 {"BHR", "Asia", "Bahrain", "2020-09-12", 59586., 747., 687.857, 211., 3., 
  2.143, 35017.98, 439.003, 404.245, 124.002, 1.763, 1.259, 1.11, "", "", "", 
  "", "", "", "", "", 9977., 1.240204*^6, 728.853, 5.863, 12561., 7.382, 
  0.055, 18.3, "units unclear", "", "", "", "", "", "", "", "", "", 60.19, 
  1.701583*^6, 1935.907, 32.4, 2.372, 1.387, 43290.705, "", 151.689, 16.52, 
  5.8, 37.6, "", 2., 77.29, 0.852}, {"BHR", "Asia", "Bahrain", "2020-09-13", 
  60307., 721., 698.857, 212., 1., 1.857, 35441.703, 423.723, 410.71, 124.59, 
  0.588, 1.091, 1.1, "", "", "", "", "", "", "", "", "", "", "", "", 10535., 
  6.191, 0.066, 15.1, "units unclear", "", "", "", "", "", "", "", "", "", 
  60.19, 1.701583*^6, 1935.907, 32.4, 2.372, 1.387, 43290.705, "", 151.689, 
  16.52, 5.8, 37.6, "", 2., 77.29, 0.852}, {"BHR", "Asia", "Bahrain", 
  "2020-09-14", 60965., 658., 698.429, 213., 1., 1.857, 35828.402, 386.699, 
  410.458, 125.178, 0.588, 1.091, 1.09, "", "", "", "", "", "", "", "", "", 
  1.252898*^6, 736.313, "", 9862., 5.796, 0.071, 14.1, "units unclear", "", 
  "", "", "", "", "", "", "", "", 60.19, 1.701583*^6, 1935.907, 32.4, 2.372, 
  1.387, 43290.705, "", 151.689, 16.52, 5.8, 37.6, "", 2., 77.29, 0.852}, 
 {"BHR", "Asia", "Bahrain", "2020-09-15", 61643., 678., 695., 213., 0., 
  1.571, 36226.855, 398.452, 408.443, 125.178, 0., 0.924, 1.07, "", "", "", 
  "", "", "", "", "", 23177., 1.276075*^6, 749.934, 13.621, 11593., 6.813, 
  0.06, 16.7, "units unclear", "", "", "", "", "", "", "", "", "", 60.19, 
  1.701583*^6, 1935.907, 32.4, 2.372, 1.387, 43290.705, "", 151.689, 16.52, 
  5.8, 37.6, "", 2., 77.29, 0.852}, {"BHR", "Asia", "Bahrain", "2020-09-16", 
  62484., 841., 719.143, 216., 3., 1.857, 36721.1, 494.246, 422.632, 126.941, 
  1.763, 1.091, 1.06, "", "", "", "", "", "", "", "", 12299., 1.288374*^6, 
  757.162, 7.228, 11588., 6.81, 0.062, 16.1, "units unclear", "", "", "", "", 
  "", "", "", "", "", 56.48, 1.701583*^6, 1935.907, 32.4, 2.372, 1.387, 
  43290.705, "", 151.689, 16.52, 5.8, 37.6, "", 2., 77.29, 0.852}, 
 {"BHR", "Asia", "Bahrain", "2020-09-17", 63189., 705., 711.714, 217., 1., 
  1.429, 37135.42, 414.32, 418.266, 127.528, 0.588, 0.84, 1.05, "", "", "", 
  "", "", "", "", "", "", "", "", "", 10861., 6.383, 0.066, 15.3, 
  "units unclear", "", "", "", "", "", "", "", "", "", 63.89, 1.701583*^6, 
  1935.907, 32.4, 2.372, 1.387, 43290.705, "", 151.689, 16.52, 5.8, 37.6, "", 
  2., 77.29, 0.852}, {"BHR", "Asia", "Bahrain", "2020-09-18", 63879., 690., 
  720., 220., 3., 1.714, 37540.925, 405.505, 423.135, 129.291, 1.763, 1.007, 
  1.03, "", "", "", "", "", "", "", "", "", 1.30117*^6, 764.682, "", 10135., 
  5.956, 0.071, 14.1, "units unclear", "", "", "", "", "", "", "", "", "", 
  63.89, 1.701583*^6, 1935.907, 32.4, 2.372, 1.387, 43290.705, "", 151.689, 
  16.52, 5.8, 37.6, "", 2., 77.29, 0.852}, {"BHR", "Asia", "Bahrain", 
  "2020-09-19", 64499., 620., 701.857, 221., 1., 1.429, 37905.292, 364.367, 
  412.473, 129.879, 0.588, 0.84, 1.02, "", "", "", "", "", "", "", "", 
  22832., 1.324002*^6, 778.1, 13.418, 11971., 7.035, 0.059, 17.1, 
  "units unclear", "", "", "", "", "", "", "", "", "", 63.89, 1.701583*^6, 
  1935.907, 32.4, 2.372, 1.387, 43290.705, "", 151.689, 16.52, 5.8, 37.6, "", 
  2., 77.29, 0.852}, {"BHR", "Asia", "Bahrain", "2020-09-20", 65039., 540., 
  676., 221., 0., 1.286, 38222.643, 317.352, 397.277, 129.879, 0., 0.756, 
  1.01, "", "", "", "", "", "", "", "", "", "", "", "", 11727., 6.892, 0.058, 
  17.3, "units unclear", "", "", "", "", "", "", "", "", "", 63.89, 
  1.701583*^6, 1935.907, 32.4, 2.372, 1.387, 43290.705, "", 151.689, 16.52, 
  5.8, 37.6, "", 2., 77.29, 0.852}, {"BHR", "Asia", "Bahrain", "2020-09-21", 
  65752., 713., 683.857, 224., 3., 1.571, 38641.665, 419.022, 401.895, 
  131.642, 1.763, 0.924, 1., "", "", "", "", "", "", "", "", "", 1.333275*^6, 
  783.55, "", 11482., 6.748, 0.06, 16.8, "units unclear", "", "", "", "", "", 
  "", "", "", "", 63.89, 1.701583*^6, 1935.907, 32.4, 2.372, 1.387, 
  43290.705, "", 151.689, 16.52, 5.8, 37.6, "", 2., 77.29, 0.852}, 
 {"BHR", "Asia", "Bahrain", "2020-09-22", 66402., 650., 679.857, 227., 3., 
  2., 39023.662, 381.997, 399.544, 133.405, 1.763, 1.175, 0.99, "", "", "", 
  "", "", "", "", "", 11438., 1.344713*^6, 790.272, 6.722, 9805., 5.762, 
  0.069, 14.4, "units unclear", "", "", "", "", "", "", "", "", "", 63.89, 
  1.701583*^6, 1935.907, 32.4, 2.372, 1.387, 43290.705, "", 151.689, 16.52, 
  5.8, 37.6, "", 2., 77.29, 0.852}, {"BHR", "Asia", "Bahrain", "2020-09-23", 
  67014., 612., 647.143, 231., 4., 2.143, 39383.327, 359.665, 380.318, 
  135.756, 2.351, 1.259, 0.98, "", "", "", "", "", "", "", "", 10686., 
  1.355399*^6, 796.552, 6.28, 9575., 5.627, 0.068, 14.8, "units unclear", "", 
  "", "", "", "", "", "", "", "", 63.89, 1.701583*^6, 1935.907, 32.4, 2.372, 
  1.387, 43290.705, "", 151.689, 16.52, 5.8, 37.6, "", 2., 77.29, 0.852}, 
 {"BHR", "Asia", "Bahrain", "2020-09-24", 67701., 687., 644.571, 231., 0., 
  2., 39787.069, 403.742, 378.807, 135.756, 0., 1.175, 0.96, "", "", "", "", 
  "", "", "", "", 22705., 1.378104*^6, 809.895, 13.343, 11905., 6.996, 0.054, 
  18.5, "units unclear", "", "", "", "", "", "", "", "", "", 63.89, 
  1.701583*^6, 1935.907, 32.4, 2.372, 1.387, 43290.705, "", 151.689, 16.52, 
  5.8, 37.6, "", 2., 77.29, 0.852}, {"BHR", "Asia", "Bahrain", "2020-09-25", 
  68190., 489., 615.857, 236., 5., 2.286, 40074.448, 287.379, 361.932, 
  138.694, 2.938, 1.343, 0.95, "", "", "", "", "", "", "", "", "", "", "", 
  "", 11720., 6.888, 0.053, 19., "units unclear", "", "", "", "", "", "", "", 
  "", "", 63.89, 1.701583*^6, 1935.907, 32.4, 2.372, 1.387, 43290.705, "", 
  151.689, 16.52, 5.8, 37.6, "", 2., 77.29, 0.852}, 
 {"BHR", "Asia", "Bahrain", "2020-09-26", 68775., 585., 610.857, 239., 3., 
  2.571, 40418.246, 343.798, 358.993, 140.457, 1.763, 1.511, 0.95, "", "", 
  "", "", "", "", "", "", "", 1.388323*^6, 815.901, "", 9189., 5.4, 0.066, 
  15., "units unclear", "", "", "", "", "", "", "", "", "", 63.89, 
  1.701583*^6, 1935.907, 32.4, 2.372, 1.387, 43290.705, "", 151.689, 16.52, 
  5.8, 37.6, "", 2., 77.29, 0.852}, {"BHR", "Asia", "Bahrain", "2020-09-27", 
  69361., 586., 617.429, 242., 3., 3., 40762.631, 344.385, 362.855, 142.221, 
  1.763, 1.763, 0.94, "", "", "", "", "", "", "", "", 10131., 1.398454*^6, 
  821.855, 5.954, 9974., 5.862, 0.062, 16.2, "units unclear", "", "", "", "", 
  "", "", "", "", "", 60.19, 1.701583*^6, 1935.907, 32.4, 2.372, 1.387, 
  43290.705, "", 151.689, 16.52, 5.8, 37.6, "", 2., 77.29, 0.852}, 
 {"BHR", "Asia", "Bahrain", "2020-09-28", 69848., 487., 585.143, 245., 3., 
  3., 41048.835, 286.204, 343.881, 143.984, 1.763, 1.763, 0.93, "", "", "", 
  "", "", "", "", "", 9118., 1.407572*^6, 827.213, 5.359, 10614., 6.238, 
  0.055, 18.1, "units unclear", "", "", "", "", "", "", "", "", "", 60.19, 
  1.701583*^6, 1935.907, 32.4, 2.372, 1.387, 43290.705, "", 151.689, 16.52, 
  5.8, 37.6, "", 2., 77.29, 0.852}, {"BHR", "Asia", "Bahrain", "2020-09-29", 
  70422., 574., 574.286, 246., 1., 2.714, 41386.168, 337.333, 337.501, 
  144.571, 0.588, 1.595, 0.92, "", "", "", "", "", "", "", "", 10557., 
  1.418129*^6, 833.417, 6.204, 10488., 6.164, 0.055, 18.3, "units unclear", 
  "", "", "", "", "", "", "", "", "", 60.19, 1.701583*^6, 1935.907, 32.4, 
  2.372, 1.387, 43290.705, "", 151.689, 16.52, 5.8, 37.6, "", 2., 77.29, 
  0.852}, {"BHR", "Asia", "Bahrain", "2020-09-30", 70864., 442., 550., 251., 
  5., 2.857, 41645.926, 259.758, 323.228, 147.51, 2.938, 1.679, 0.91, "", "", 
  "", "", "", "", "", "", 11303., 1.429432*^6, 840.06, 6.643, 10576., 6.215, 
  0.052, 19.2, "units unclear", "", "", "", "", "", "", "", "", "", 60.19, 
  1.701583*^6, 1935.907, 32.4, 2.372, 1.387, 43290.705, "", 151.689, 16.52, 
  5.8, 37.6, "", 2., 77.29, 0.852}, {"BHR", "Asia", "Bahrain", "2020-10-01", 
  71374., 510., 524.714, 254., 3., 3.286, 41945.647, 299.721, 308.368, 
  149.273, 1.763, 1.931, 0.9, "", "", "", "", "", "", "", "", 9900., 
  1.439332*^6, 845.878, 5.818, 8747., 5.141, 0.06, 16.7, "units unclear", "", 
  "", "", "", "", "", "", "", "", 60.19, 1.701583*^6, 1935.907, 32.4, 2.372, 
  1.387, 43290.705, "", 151.689, 16.52, 5.8, 37.6, "", 2., 77.29, 0.852}, 
 {"BHR", "Asia", "Bahrain", "2020-10-02", 71803., 429., 516.143, 255., 1., 
  2.714, 42197.765, 252.118, 303.331, 149.86, 0.588, 1.595, 0.9, "", "", "", 
  "", "", "", "", "", 10821., 1.450153*^6, 852.238, 6.359, 9563., 5.62, 
  0.054, 18.5, "units unclear", "", "", "", "", "", "", "", "", "", 60.19, 
  1.701583*^6, 1935.907, 32.4, 2.372, 1.387, 43290.705, "", 151.689, 16.52, 
  5.8, 37.6, "", 2., 77.29, 0.852}, {"BHR", "Asia", "Bahrain", "2020-10-03", 
  72310., 507., 505., 258., 3., 2.714, 42495.723, 297.958, 296.782, 151.624, 
  1.763, 1.595, 0.89, "", "", "", "", "", "", "", "", 8767., 1.45892*^6, 
  857.39, 5.152, 10085., 5.927, 0.05, 20., "units unclear", "", "", "", "", 
  "", "", "", "", "", 60.19, 1.701583*^6, 1935.907, 32.4, 2.372, 1.387, 
  43290.705, "", 151.689, 16.52, 5.8, 37.6, "", 2., 77.29, 0.852}, 
 {"BHR", "Asia", "Bahrain", "2020-10-04", 72662., 352., 471.571, 260., 2., 
  2.571, 42702.589, 206.866, 277.137, 152.799, 1.175, 1.511, 0.89, "", "", 
  "", "", "", "", "", "", 9735., 1.468655*^6, 863.111, 5.721, 10029., 5.894, 
  0.047, 21.3, "units unclear", "", "", "", "", "", "", "", "", "", 60.19, 
  1.701583*^6, 1935.907, 32.4, 2.372, 1.387, 43290.705, "", 151.689, 16.52, 
  5.8, 37.6, "", 2., 77.29, 0.852}, {"BHR", "Asia", "Bahrain", "2020-10-05", 
  73116., 454., 466.857, 261., 1., 2.286, 42969.4, 266.81, 274.366, 153.387, 
  0.588, 1.343, 0.89, "", "", "", "", "", "", "", "", 9508., 1.478163*^6, 
  868.699, 5.588, 10084., 5.926, 0.046, 21.6, "units unclear", "", "", "", 
  "", "", "", "", "", "", 60.19, 1.701583*^6, 1935.907, 32.4, 2.372, 1.387, 
  43290.705, "", 151.689, 16.52, 5.8, 37.6, "", 2., 77.29, 0.852}, 
 {"BHR", "Asia", "Bahrain", "2020-10-06", 73476., 360., 436.286, 262., 1., 
  2.286, 43180.967, 211.568, 256.4, 153.974, 0.588, 1.343, 0.88, "", "", "", 
  "", "", "", "", "", 10540., 1.488703*^6, 874.893, 6.194, 10082., 5.925, 
  0.043, 23.1, "units unclear", "", "", "", "", "", "", "", "", "", 60.19, 
  1.701583*^6, 1935.907, 32.4, 2.372, 1.387, 43290.705, "", 151.689, 16.52, 
  5.8, 37.6, "", 2., 77.29, 0.852}, {"BHR", "Asia", "Bahrain", "2020-10-07", 
  73932., 456., 438.286, 262., 0., 1.571, 43448.953, 267.986, 257.575, 
  153.974, 0., 0.924, 0.88, "", "", "", "", "", "", "", "", 20368., 
  1.509071*^6, 886.863, 11.97, 11377., 6.686, 0.039, 26., "units unclear", 
  "", "", "", "", "", "", "", "", "", 60.19, 1.701583*^6, 1935.907, 32.4, 
  2.372, 1.387, 43290.705, "", 151.689, 16.52, 5.8, 37.6, "", 2., 77.29, 
  0.852}, {"BHR", "Asia", "Bahrain", "2020-10-08", 74422., 490., 435.429, 
  264., 2., 1.429, 43736.92, 287.967, 255.896, 155.15, 1.175, 0.84, 0.88, "", 
  "", "", "", "", "", "", "", "", "", "", "", 10714., 6.296, 0.041, 24.6, 
  "units unclear", "", "", "", "", "", "", "", "", "", 60.19, 1.701583*^6, 
  1935.907, 32.4, 2.372, 1.387, 43290.705, "", 151.689, 16.52, 5.8, 37.6, "", 
  2., 77.29, 0.852}, {"BHR", "Asia", "Bahrain", "2020-10-09", 74860., 438., 
  436.714, 271., 7., 2.286, 43994.328, 257.407, 256.652, 159.263, 4.114, 
  1.343, 0.88, "", "", "", "", "", "", "", "", "", 1.519596*^6, 893.048, "", 
  9920., 5.83, 0.044, 22.7, "units unclear", "", "", "", "", "", "", "", "", 
  "", 60.19, 1.701583*^6, 1935.907, 32.4, 2.372, 1.387, 43290.705, "", 
  151.689, 16.52, 5.8, 37.6, "", 2., 77.29, 0.852}, 
 {"BHR", "Asia", "Bahrain", "2020-10-10", 75287., 427., 425.286, 273., 2., 
  2.143, 44245.27, 250.943, 249.935, 160.439, 1.175, 1.259, 0.87, "", "", "", 
  "", "", "", "", "", 10537., 1.530133*^6, 899.241, 6.192, 10173., 5.979, 
  0.042, 23.9, "units unclear", "", "", "", "", "", "", "", "", "", 60.19, 
  1.701583*^6, 1935.907, 32.4, 2.372, 1.387, 43290.705, "", 151.689, 16.52, 
  5.8, 37.6, "", 2., 77.29, 0.852}, {"BHR", "Asia", "Bahrain", "2020-10-11", 
  75614., 327., 421.714, 275., 2., 2.143, 44437.444, 192.174, 247.836, 
  161.614, 1.175, 1.259, 0.87, "", "", "", "", "", "", "", "", 8792., 
  1.538925*^6, 904.408, 5.167, 10039., 5.9, 0.042, 23.8, "units unclear", "", 
  "", "", "", "", "", "", "", "", 60.19, 1.701583*^6, 1935.907, 32.4, 2.372, 
  1.387, 43290.705, "", 151.689, 16.52, 5.8, 37.6, "", 2., 77.29, 0.852}, 
 {"BHR", "Asia", "Bahrain", "2020-10-12", 75948., 334., 404.571, 280., 5., 
  2.714, 44633.732, 196.288, 237.762, 164.553, 2.938, 1.595, 0.87, "", "", 
  "", "", "", "", "", "", 9086., 1.548011*^6, 909.748, 5.34, 9978., 5.864, 
  0.041, 24.7, "units unclear", "", "", "", "", "", "", "", "", "", 60.19, 
  1.701583*^6, 1935.907, 32.4, 2.372, 1.387, 43290.705, "", 151.689, 16.52, 
  5.8, 37.6, "", 2., 77.29, 0.852}, {"BHR", "Asia", "Bahrain", "2020-10-13", 
  76272., 324., 399.429, 285., 5., 3.286, 44824.143, 190.411, 234.739, 
  167.491, 2.938, 1.931, 0.86, "", "", "", "", "", "", "", "", 9627., 
  1.557638*^6, 915.405, 5.658, 9848., 5.788, 0.041, 24.7, "units unclear", 
  "", "", "", "", "", "", "", "", "", 60.19, 1.701583*^6, 1935.907, 32.4, 
  2.372, 1.387, 43290.705, "", 151.689, 16.52, 5.8, 37.6, "", 2., 77.29, 
  0.852}, {"BHR", "Asia", "Bahrain", "2020-10-14", 76621., 349., 384.143, 
  287., 2., 3.571, 45029.246, 205.103, 225.756, 168.666, 1.175, 2.099, 0.86, 
  "", "", "", "", "", "", "", "", 10399., 1.568037*^6, 921.517, 6.111, 8424., 
  4.951, 0.046, 21.9, "units unclear", "", "", "", "", "", "", "", "", "", 
  60.19, 1.701583*^6, 1935.907, 32.4, 2.372, 1.387, 43290.705, "", 151.689, 
  16.52, 5.8, 37.6, "", 2., 77.29, 0.852}, {"BHR", "Asia", "Bahrain", 
  "2020-10-15", 76954., 333., 361.714, 289., 2., 3.571, 45224.946, 195.7, 
  212.575, 169.842, 1.175, 2.099, 0.86, "", "", "", "", "", "", "", "", 
  9463., 1.5775*^6, 927.078, 5.561, 9024., 5.303, 0.04, 24.9, 
  "units unclear", "", "", "", "", "", "", "", "", "", 60.19, 1.701583*^6, 
  1935.907, 32.4, 2.372, 1.387, 43290.705, "", 151.689, 16.52, 5.8, 37.6, "", 
  2., 77.29, 0.852}, {"BHR", "Asia", "Bahrain", "2020-10-16", 77325., 371., 
  352.143, 292., 3., 3., 45442.979, 218.032, 206.95, 171.605, 1.763, 1.763, 
  0.86, "", "", "", "", "", "", "", "", 10922., 1.588422*^6, 933.497, 6.419, 
  9832., 5.778, 0.036, 27.9, "units unclear", "", "", "", "", "", "", "", "", 
  "", 60.19, 1.701583*^6, 1935.907, 32.4, 2.372, 1.387, 43290.705, "", 
  151.689, 16.52, 5.8, 37.6, "", 2., 77.29, 0.852}, 
 {"BHR", "Asia", "Bahrain", "2020-10-17", 77571., 246., 326.286, 293., 1., 
  2.857, 45587.55, 144.571, 191.754, 172.193, 0.588, 1.679, 0.86, "", "", "", 
  "", "", "", "", "", 11127., 1.599549*^6, 940.036, 6.539, 9917., 5.828, 
  0.033, 30.4, "units unclear", "", "", "", "", "", "", "", "", "", 60.19, 
  1.701583*^6, 1935.907, 32.4, 2.372, 1.387, 43290.705, "", 151.689, 16.52, 
  5.8, 37.6, "", 2., 77.29, 0.852}, {"BHR", "Asia", "Bahrain", "2020-10-18", 
  77902., 331., 326.857, 300., 7., 3.571, 45782.075, 194.525, 192.09, 
  176.306, 4.114, 2.099, 0.87, "", "", "", "", "", "", "", "", 8143., 
  1.607692*^6, 944.821, 4.786, 9824., 5.773, 0.033, 30.1, "units unclear", 
  "", "", "", "", "", "", "", "", "", 60.19, 1.701583*^6, 1935.907, 32.4, 
  2.372, 1.387, 43290.705, "", 151.689, 16.52, 5.8, 37.6, "", 2., 77.29, 
  0.852}, {"BHR", "Asia", "Bahrain", "2020-10-19", 78224., 322., 325.143, 
  302., 2., 3.143, 45971.31, 189.236, 191.083, 177.482, 1.175, 1.847, 0.87, 
  "", "", "", "", "", "", "", "", 9940., 1.617632*^6, 950.663, 5.842, 9946., 
  5.845, 0.033, 30.6, "units unclear", "", "", "", "", "", "", "", "", "", 
  60.19, 1.701583*^6, 1935.907, 32.4, 2.372, 1.387, 43290.705, "", 151.689, 
  16.52, 5.8, 37.6, "", 2., 77.29, 0.852}, {"BHR", "Asia", "Bahrain", 
  "2020-10-20", 78533., 309., 323., 305., 3., 2.857, 46152.906, 181.596, 
  189.823, 179.245, 1.763, 1.679, 0.87, "", "", "", "", "", "", "", "", 
  10444., 1.628076*^6, 956.801, 6.138, 10063., 5.914, 0.032, 31.2, 
  "units unclear", "", "", "", "", "", "", "", "", "", 60.19, 1.701583*^6, 
  1935.907, 32.4, 2.372, 1.387, 43290.705, "", 151.689, 16.52, 5.8, 37.6, "", 
  2., 77.29, 0.852}, {"BHR", "Asia", "Bahrain", "2020-10-21", 78907., 374., 
  326.571, 308., 3., 3., 46372.701, 219.795, 191.922, 181.008, 1.763, 1.763, 
  0.87, "", "", "", "", "", "", "", "", 10360., 1.638436*^6, 962.889, 6.088, 
  10057., 5.91, 0.032, 30.8, "units unclear", "", "", "", "", "", "", "", "", 
  "", 60.19, 1.701583*^6, 1935.907, 32.4, 2.372, 1.387, 43290.705, "", 
  151.689, 16.52, 5.8, 37.6, "", 2., 77.29, 0.852}, 
 {"BHR", "Asia", "Bahrain", "2020-10-22", 79211., 304., 322.429, 308., 0., 
  2.714, 46551.358, 178.657, 189.487, 181.008, 0., 1.595, 0.87, "", "", "", 
  "", "", "", "", "", 10391., 1.648827*^6, 968.996, 6.107, 10190., 5.989, 
  0.032, 31.6, "units unclear", "", "", "", "", "", "", "", "", "", 60.19, 
  1.701583*^6, 1935.907, 32.4, 2.372, 1.387, 43290.705, "", 151.689, 16.52, 
  5.8, 37.6, "", 2., 77.29, 0.852}, {"BHR", "Asia", "Bahrain", "2020-10-23", 
  79574., 363., 321.286, 311., 3., 2.714, 46764.689, 213.331, 188.816, 
  182.771, 1.763, 1.595, 0.87, "", "", "", "", "", "", "", "", 10954., 
  1.659781*^6, 975.433, 6.438, 10194., 5.991, 0.032, 31.7, "units unclear", 
  "", "", "", "", "", "", "", "", "", 60.19, 1.701583*^6, 1935.907, 32.4, 
  2.372, 1.387, 43290.705, "", 151.689, 16.52, 5.8, 37.6, "", 2., 77.29, 
  0.852}, {"BHR", "Asia", "Bahrain", "2020-10-24", 79975., 401., 343.429, 
  312., 1., 2.714, 47000.352, 235.663, 201.829, 183.359, 0.588, 1.595, 0.87, 
  "", "", "", "", "", "", "", "", 10630., 1.670411*^6, 981.681, 6.247, 
  10123., 5.949, 0.034, 29.5, "units unclear", "", "", "", "", "", "", "", 
  "", "", 60.19, 1.701583*^6, 1935.907, 32.4, 2.372, 1.387, 43290.705, "", 
  151.689, 16.52, 5.8, 37.6, "", 2., 77.29, 0.852}, 
 {"BHR", "Asia", "Bahrain", "2020-10-25", 80255., 280., 336.143, 312., 0., 
  1.714, 47164.905, 164.553, 197.547, 183.359, 0., 1.007, 0.86, "", "", "", 
  "", "", "", "", "", 8436., 1.678847*^6, 986.638, 4.958, 10165., 5.974, 
  0.033, 30.2, "units unclear", "", "", "", "", "", "", "", "", "", 60.19, 
  1.701583*^6, 1935.907, 32.4, 2.372, 1.387, 43290.705, "", 151.689, 16.52, 
  5.8, 37.6, "", 2., 77.29, 0.852}, {"BHR", "Asia", "Bahrain", "2020-10-26", 
  80533., 278., 329.857, 316., 4., 2., 47328.282, 163.377, 193.853, 185.709, 
  2.351, 1.175, 0.86, "", "", "", "", "", "", "", "", 19642., 1.698489*^6, 
  998.182, 11.543, 11551., 6.788, 0.029, 35., "units unclear", "", "", "", 
  "", "", "", "", "", "", 60.19, 1.701583*^6, 1935.907, 32.4, 2.372, 1.387, 
  43290.705, "", 151.689, 16.52, 5.8, 37.6, "", 2., 77.29, 0.852}, 
 {"BHR", "Asia", "Bahrain", "2020-10-27", 80765., 232., 318.857, 316., 0., 
  1.571, 47464.626, 136.344, 187.389, 185.709, 0., 0.924, 0.85, "", "", "", 
  "", "", "", "", "", "", "", "", "", 10874., 6.391, 0.029, 34.1, 
  "units unclear", "", "", "", "", "", "", "", "", "", 60.19, 1.701583*^6, 
  1935.907, 32.4, 2.372, 1.387, 43290.705, "", 151.689, 16.52, 5.8, 37.6, "", 
  2., 77.29, 0.852}, {"BHR", "Asia", "Bahrain", "2020-10-28", 81022., 257., 
  302.143, 317., 1., 1.286, 47615.661, 151.036, 177.566, 186.297, 0.588, 
  0.756, 0.85, "", "", "", "", "", "", "", "", "", 1.709902*^6, 1004.889, "", 
  10209., 6., 0.03, 33.8, "units unclear", "", "", "", "", "", "", "", "", 
  "", 60.19, 1.701583*^6, 1935.907, 32.4, 2.372, 1.387, 43290.705, "", 
  151.689, 16.52, 5.8, 37.6, "", 2., 77.29, 0.852}, 
 {"BHR", "Asia", "Bahrain", "2020-10-29", 81262., 240., 293., 317., 0., 
  1.286, 47756.707, 141.045, 172.193, 186.297, 0., 0.756, 0.85, "", "", "", 
  "", "", "", "", "", 11774., 1.721676*^6, 1011.808, 6.919, 10407., 6.116, 
  0.028, 35.5, "units unclear", "", "", "", "", "", "", "", "", "", 60.19, 
  1.701583*^6, 1935.907, 32.4, 2.372, 1.387, 43290.705, "", 151.689, 16.52, 
  5.8, 37.6, "", 2., 77.29, 0.852}, {"BHR", "Asia", "Bahrain", "2020-10-30", 
  81466., 204., 270.286, 319., 2., 1.143, 47876.595, 119.888, 158.844, 
  187.472, 1.175, 0.672, 0.85, "", "", "", "", "", "", "", "", 10695., 
  1.732371*^6, 1018.094, 6.285, 10370., 6.094, 0.026, 38.4, "units unclear", 
  "", "", "", "", "", "", "", "", "", 54.63, 1.701583*^6, 1935.907, 32.4, 
  2.372, 1.387, 43290.705, "", 151.689, 16.52, 5.8, 37.6, "", 2., 77.29, 
  0.852}, {"BHR", "Asia", "Bahrain", "2020-10-31", 81645., 179., 238.571, 
  321., 2., 1.286, 47981.791, 105.196, 140.206, 188.648, 1.175, 0.756, 0.85, 
  "", "", "", "", "", "", "", "", 9384., 1.741755*^6, 1023.609, 5.515, 
  10192., 5.99, 0.023, 42.7, "units unclear", "", "", "", "", "", "", "", "", 
  "", 54.63, 1.701583*^6, 1935.907, 32.4, 2.372, 1.387, 43290.705, "", 
  151.689, 16.52, 5.8, 37.6, "", 2., 77.29, 0.852}, 
 {"BHR", "Asia", "Bahrain", "2020-11-01", 81923., 278., 238.286, 321., 0., 
  1.286, 48145.168, 163.377, 140.038, 188.648, 0., 0.756, 0.85, "", "", "", 
  "", "", "", "", "", 8117., 1.749872*^6, 1028.379, 4.77, 10146., 5.963, 
  0.023, 42.6, "units unclear", "", "", "", "", "", "", "", "", "", 54.63, 
  1.701583*^6, 1935.907, 32.4, 2.372, 1.387, 43290.705, "", 151.689, 16.52, 
  5.8, 37.6, "", 2., 77.29, 0.852}, {"BHR", "Asia", "Bahrain", "2020-11-02", 
  82133., 210., 228.571, 322., 1., 0.857, 48268.583, 123.414, 134.329, 
  189.236, 0.588, 0.504, 0.85, "", "", "", "", "", "", "", "", 9444., 
  1.759316*^6, 1033.929, 5.55, 8690., 5.107, 0.026, 38., "units unclear", "", 
  "", "", "", "", "", "", "", "", 54.63, 1.701583*^6, 1935.907, 32.4, 2.372, 
  1.387, 43290.705, "", 151.689, 16.52, 5.8, 37.6, "", 2., 77.29, 0.852}, 
 {"BHR", "Asia", "Bahrain", "2020-11-03", 82363., 230., 228.286, 324., 2., 
  1.143, 48403.751, 135.168, 134.161, 190.411, 1.175, 0.672, 0.86, "", "", 
  "", "", "", "", "", "", 10699., 1.770015*^6, 1040.217, 6.288, 9403., 5.526, 
  0.024, 41.2, "units unclear", "", "", "", "", "", "", "", "", "", 54.63, 
  1.701583*^6, 1935.907, 32.4, 2.372, 1.387, 43290.705, "", 151.689, 16.52, 
  5.8, 37.6, "", 2., 77.29, 0.852}, {"BHR", "Asia", "Bahrain", "2020-11-04", 
  82624., 261., 228.857, 327., 3., 1.429, 48557.138, 153.387, 134.497, 
  192.174, 1.763, 0.84, 0.86, "", "", "", "", "", "", "", "", 10036., 
  1.780051*^6, 1046.115, 5.898, 10021., 5.889, 0.023, 43.8, "units unclear", 
  "", "", "", "", "", "", "", "", "", 54.63, 1.701583*^6, 1935.907, 32.4, 
  2.372, 1.387, 43290.705, "", 151.689, 16.52, 5.8, 37.6, "", 2., 77.29, 
  0.852}, {"BHR", "Asia", "Bahrain", "2020-11-05", 82786., 162., 217.714, 
  328., 1., 1.571, 48652.343, 95.205, 127.948, 192.762, 0.588, 0.924, 0.86, 
  "", "", "", "", "", "", "", "", 11552., 1.791603*^6, 1052.904, 6.789, 
  9990., 5.871, 0.022, 45.9, "units unclear", "", "", "", "", "", "", "", "", 
  "", 54.63, 1.701583*^6, 1935.907, 32.4, 2.372, 1.387, 43290.705, "", 
  151.689, 16.52, 5.8, 37.6, "", 2., 77.29, 0.852}, 
 {"BHR", "Asia", "Bahrain", "2020-11-06", 83023., 237., 222.429, 328., 0., 
  1.286, 48791.625, 139.282, 130.719, 192.762, 0., 0.756, 0.86, "", "", "", 
  "", "", "", "", "", 11587., 1.80319*^6, 1059.713, 6.81, 10117., 5.946, 
  0.022, 45.5, "units unclear", "", "", "", "", "", "", "", "", "", 54.63, 
  1.701583*^6, 1935.907, 32.4, 2.372, 1.387, 43290.705, "", 151.689, 16.52, 
  5.8, 37.6, "", 2., 77.29, 0.852}, {"BHR", "Asia", "Bahrain", "2020-11-07", 
  83264., 241., 231.286, 329., 1., 1.143, 48933.258, 141.633, 135.924, 
  193.349, 0.588, 0.672, 0.86, "", "", "", "", "", "", "", "", 10900., 
  1.81409*^6, 1066.119, 6.406, 10334., 6.073, 0.022, 44.7, "units unclear", 
  "", "", "", "", "", "", "", "", "", 54.63, 1.701583*^6, 1935.907, 32.4, 
  2.372, 1.387, 43290.705, "", 151.689, 16.52, 5.8, 37.6, "", 2., 77.29, 
  0.852}, {"BHR", "Asia", "Bahrain", "2020-11-08", 83456., 192., 219., 329., 
  0., 1.143, 49046.094, 112.836, 128.704, 193.349, 0., 0.672, 0.86, "", "", 
  "", "", "", "", "", "", 9505., 1.823595*^6, 1071.705, 5.586, 10532., 6.19, 
  0.021, 48.1, "units unclear", "", "", "", "", "", "", "", "", "", 54.63, 
  1.701583*^6, 1935.907, 32.4, 2.372, 1.387, 43290.705, "", 151.689, 16.52, 
  5.8, 37.6, "", 2., 77.29, 0.852}, {"BHR", "Asia", "Bahrain", "2020-11-09", 
  83632., 176., 214.143, 329., 0., 1., 49149.527, 103.433, 125.849, 193.349, 
  0., 0.588, 0.86, "", "", "", "", "", "", "", "", 9832., 1.833427*^6, 
  1077.483, 5.778, 10587., 6.222, 0.02, 49.4, "units unclear", "", "", "", 
  "", "", "", "", "", "", 54.63, 1.701583*^6, 1935.907, 32.4, 2.372, 1.387, 
  43290.705, "", 151.689, 16.52, 5.8, 37.6, "", 2., 77.29, 0.852}, 
 {"BHR", "Asia", "Bahrain", "2020-11-10", 83811., 179., 206.857, 331., 2., 
  1., 49254.723, 105.196, 121.567, 194.525, 1.175, 0.588, 0.86, "", "", "", 
  "", "", "", "", "", 10299., 1.843726*^6, 1083.536, 6.053, 10530., 6.188, 
  0.02, 50.9, "units unclear", "", "", "", "", "", "", "", "", "", 54.63, 
  1.701583*^6, 1935.907, 32.4, 2.372, 1.387, 43290.705, "", 151.689, 16.52, 
  5.8, 37.6, "", 2., 77.29, 0.852}, {"BHR", "Asia", "Bahrain", "2020-11-11", 
  84042., 231., 202.571, 332., 1., 0.714, 49390.479, 135.756, 119.049, 
  195.112, 0.588, 0.42, 0.86, "", "", "", "", "", "", "", "", 10355., 
  1.854081*^6, 1089.621, 6.086, 10576., 6.215, 0.019, 52.2, "units unclear", 
  "", "", "", "", "", "", "", "", "", 54.63, 1.701583*^6, 1935.907, 32.4, 
  2.372, 1.387, 43290.705, "", 151.689, 16.52, 5.8, 37.6, "", 2., 77.29, 
  0.852}, {"BHR", "Asia", "Bahrain", "2020-11-12", 84192., 150., 200.857, 
  332., 0., 0.571, 49478.633, 88.153, 118.041, 195.112, 0., 0.336, 0.86, "", 
  "", "", "", "", "", "", "", 11299., 1.86538*^6, 1096.262, 6.64, 10540., 
  6.194, 0.019, 52.5, "units unclear", "", "", "", "", "", "", "", "", "", 
  54.63, 1.701583*^6, 1935.907, 32.4, 2.372, 1.387, 43290.705, "", 151.689, 
  16.52, 5.8, 37.6, "", 2., 77.29, 0.852}, {"BHR", "Asia", "Bahrain", 
  "2020-11-13", 84349., 157., 189.429, 332., 0., 0.571, 49570.9, 92.267, 
  111.325, 195.112, 0., 0.336, 0.87, "", "", "", "", "", "", "", "", 11801., 
  1.877181*^6, 1103.197, 6.935, 10570., 6.212, 0.018, 55.8, "units unclear", 
  "", "", "", "", "", "", "", "", "", 54.63, 1.701583*^6, 1935.907, 32.4, 
  2.372, 1.387, 43290.705, "", 151.689, 16.52, 5.8, 37.6, "", 2., 77.29, 
  0.852}, {"BHR", "Asia", "Bahrain", "2020-11-14", 84523., 174., 179.857, 
  333., 1., 0.571, 49673.157, 102.258, 105.7, 195.7, 0.588, 0.336, 0.87, "", 
  "", "", "", "", "", "", "", 8435., 1.885616*^6, 1108.154, 4.957, 10218., 
  6.005, 0.018, 56.8, "units unclear", "", "", "", "", "", "", "", "", "", 
  54.63, 1.701583*^6, 1935.907, 32.4, 2.372, 1.387, 43290.705, "", 151.689, 
  16.52, 5.8, 37.6, "", 2., 77.29, 0.852}, {"BHR", "Asia", "Bahrain", 
  "2020-11-15", 84703., 180., 178.143, 334., 1., 0.714, 49778.941, 105.784, 
  104.692, 196.288, 0.588, 0.42, 0.87, "", "", "", "", "", "", "", "", 8805., 
  1.894421*^6, 1113.329, 5.175, 10118., 5.946, 0.018, 56.8, "units unclear", 
  "", "", "", "", "", "", "", "", "", 54.63, 1.701583*^6, 1935.907, 32.4, 
  2.372, 1.387, 43290.705, "", 151.689, 16.52, 5.8, 37.6, "", 2., 77.29, 
  0.852}, {"BHR", "Asia", "Bahrain", "2020-11-16", 84882., 179., 178.571, 
  337., 3., 1.143, 49884.137, 105.196, 104.944, 198.051, 1.763, 0.672, 0.88, 
  "", "", "", "", "", "", "", "", 9489., 1.90391*^6, 1118.905, 5.577, 10069., 
  5.917, 0.018, 56.4, "units unclear", "", "", "", "", "", "", "", "", "", 
  54.63, 1.701583*^6, 1935.907, 32.4, 2.372, 1.387, 43290.705, "", 151.689, 
  16.52, 5.8, 37.6, "", 2., 77.29, 0.852}, {"BHR", "Asia", "Bahrain", 
  "2020-11-17", 85008., 126., 171., 337., 0., 0.857, 49958.186, 74.049, 
  100.495, 198.051, 0., 0.504, 0.88, "", "", "", "", "", "", "", "", 10535., 
  1.914445*^6, 1125.096, 6.191, 10103., 5.937, 0.017, 59.1, "units unclear", 
  "", "", "", "", "", "", "", "", "", 54.63, 1.701583*^6, 1935.907, 32.4, 
  2.372, 1.387, 43290.705, "", 151.689, 16.52, 5.8, 37.6, "", 2., 77.29, 
  0.852}, {"BHR", "Asia", "Bahrain", "2020-11-18", 85182., 174., 162.857, 
  337., 0., 0.714, 50060.444, 102.258, 95.709, 198.051, 0., 0.42, 0.88, "", 
  "", "", "", "", "", "", "", 9677., 1.924122*^6, 1130.784, 5.687, 10006., 
  5.88, 0.016, 61.4, "units unclear", "", "", "", "", "", "", "", "", "", 
  54.63, 1.701583*^6, 1935.907, 32.4, 2.372, 1.387, 43290.705, "", 151.689, 
  16.52, 5.8, 37.6, "", 2., 77.29, 0.852}, {"BHR", "Asia", "Bahrain", 
  "2020-11-19", 85317., 135., 160.714, 337., 0., 0.714, 50139.782, 79.338, 
  94.45, 198.051, 0., 0.42, 0.89, "", "", "", "", "", "", "", "", 9694., 
  1.933816*^6, 1136.481, 5.697, 9777., 5.746, 0.016, 60.8, "units unclear", 
  "", "", "", "", "", "", "", "", "", 54.63, 1.701583*^6, 1935.907, 32.4, 
  2.372, 1.387, 43290.705, "", 151.689, 16.52, 5.8, 37.6, "", 2., 77.29, 
  0.852}, {"BHR", "Asia", "Bahrain", "2020-11-20", 85467., 150., 159.714, 
  338., 1., 0.857, 50227.935, 88.153, 93.862, 198.639, 0.588, 0.504, 0.89, 
  "", "", "", "", "", "", "", "", 11233., 1.945049*^6, 1143.082, 6.601, 
  9695., 5.698, 0.016, 60.7, "units unclear", "", "", "", "", "", "", "", "", 
  "", 54.63, 1.701583*^6, 1935.907, 32.4, 2.372, 1.387, 43290.705, "", 
  151.689, 16.52, 5.8, 37.6, "", 2., 77.29, 0.852}, 
 {"BHR", "Asia", "Bahrain", "2020-11-21", 85591., 124., 152.571, 338., 0., 
  0.714, 50300.808, 72.873, 89.664, 198.639, 0., 0.42, 0.9, "", "", "", "", 
  "", "", "", "", 9486., 1.954535*^6, 1148.657, 5.575, 9846., 5.786, 0.015, 
  64.5, "units unclear", "", "", "", "", "", "", "", "", "", 54.63, 
  1.701583*^6, 1935.907, 32.4, 2.372, 1.387, 43290.705, "", 151.689, 16.52, 
  5.8, 37.6, "", 2., 77.29, 0.852}, {"BHR", "Asia", "Bahrain", "2020-11-22", 
  85705., 114., 143.143, 338., 0., 0.571, 50367.805, 66.996, 84.123, 198.639, 
  0., 0.336, 0.91, "", "", "", "", "", "", "", "", 8375., 1.96291*^6, 
  1153.579, 4.922, 9784., 5.75, 0.015, 68.4, "units unclear", "", "", "", "", 
  "", "", "", "", "", 54.63, 1.701583*^6, 1935.907, 32.4, 2.372, 1.387, 
  43290.705, "", 151.689, 16.52, 5.8, 37.6, "", 2., 77.29, 0.852}, 
 {"BHR", "Asia", "Bahrain", "2020-11-23", 85886., 181., 143.429, 339., 1., 
  0.286, 50474.176, 106.372, 84.291, 199.226, 0.588, 0.168, 0.92, "", "", "", 
  "", "", "", "", "", 9912., 1.972822*^6, 1159.404, 5.825, 9845., 5.786, 
  0.015, 68.6, "units unclear", "", "", "", "", "", "", "", "", "", 54.63, 
  1.701583*^6, 1935.907, 32.4, 2.372, 1.387, 43290.705, "", 151.689, 16.52, 
  5.8, 37.6, "", 2., 77.29, 0.852}, {"BHR", "Asia", "Bahrain", "2020-11-24", 
  86016., 130., 144., 340., 1., 0.429, 50550.576, 76.399, 84.627, 199.814, 
  0.588, 0.252, 0.93, "", "", "", "", "", "", "", "", 10426., 1.983248*^6, 
  1165.531, 6.127, 9829., 5.776, 0.015, 68.3, "units unclear", "", "", "", 
  "", "", "", "", "", "", 54.63, 1.701583*^6, 1935.907, 32.4, 2.372, 1.387, 
  43290.705, "", 151.689, 16.52, 5.8, 37.6, "", 2., 77.29, 0.852}, 
 {"BHR", "Asia", "Bahrain", "2020-11-25", 86185., 169., 143.286, 340., 0., 
  0.429, 50649.895, 99.319, 84.207, 199.814, 0., 0.252, 0.94, "", "", "", "", 
  "", "", "", "", 9936., 1.993184*^6, 1171.37, 5.839, 9866., 5.798, 0.015, 
  68.9, "units unclear", "", "", "", "", "", "", "", "", "", 54.63, 
  1.701583*^6, 1935.907, 32.4, 2.372, 1.387, 43290.705, "", 151.689, 16.52, 
  5.8, 37.6, "", 2., 77.29, 0.852}, {"BHR", "Asia", "Bahrain", "2020-11-26", 
  86347., 162., 147.143, 341., 1., 0.571, 50745.1, 95.205, 86.474, 200.402, 
  0.588, 0.336, 0.95, "", "", "", "", "", "", "", "", 10026., 2.00321*^6, 
  1177.263, 5.892, 9913., 5.826, 0.015, 67.4, "units unclear", "", "", "", 
  "", "", "", "", "", "", 54.63, 1.701583*^6, 1935.907, 32.4, 2.372, 1.387, 
  43290.705, "", 151.689, 16.52, 5.8, 37.6, "", 2., 77.29, 0.852}, 
 {"BHR", "Asia", "Bahrain", "2020-11-27", 86515., 168., 149.714, 341., 0., 
  0.429, 50843.832, 98.732, 87.985, 200.402, 0., 0.252, 0.95, "", "", "", "", 
  "", "", "", "", 12388., 2.015598*^6, 1184.543, 7.28, 10078., 5.923, 0.015, 
  67.3, "units unclear", "", "", "", "", "", "", "", "", "", 54.63, 
  1.701583*^6, 1935.907, 32.4, 2.372, 1.387, 43290.705, "", 151.689, 16.52, 
  5.8, 37.6, "", 2., 77.29, 0.852}, {"BHR", "Asia", "Bahrain", "2020-11-28", 
  86645., 130., 150.571, 341., 0., 0.429, 50920.231, 76.399, 88.489, 200.402, 
  0., 0.252, 0.96, "", "", "", "", "", "", "", "", 10176., 2.025774*^6, 
  1190.523, 5.98, 10177., 5.981, 0.015, 67.6, "units unclear", "", "", "", 
  "", "", "", "", "", "", 54.63, 1.701583*^6, 1935.907, 32.4, 2.372, 1.387, 
  43290.705, "", 151.689, 16.52, 5.8, 37.6, "", 2., 77.29, 0.852}, 
 {"BHR", "Asia", "Bahrain", "2020-11-29", 86787., 142., 154.571, 341., 0., 
  0.429, 51003.683, 83.452, 90.84, 200.402, 0., 0.252, 0.97, "", "", "", "", 
  "", "", "", "", 8121., 2.033895*^6, 1195.296, 4.773, 10141., 5.96, 0.015, 
  65.6, "units unclear", "", "", "", "", "", "", "", "", "", 54.63, 
  1.701583*^6, 1935.907, 32.4, 2.372, 1.387, 43290.705, "", 151.689, 16.52, 
  5.8, 37.6, "", 2., 77.29, 0.852}, {"BHR", "Asia", "Bahrain", "2020-11-30", 
  86956., 169., 152.857, 341., 0., 0.286, 51103.002, 99.319, 89.832, 200.402, 
  0., 0.168, 0.98, "", "", "", "", "", "", "", "", 9845., 2.04374*^6, 
  1201.082, 5.786, 10131., 5.954, 0.015, 66.3, "units unclear", "", "", "", 
  "", "", "", "", "", "", 54.63, 1.701583*^6, 1935.907, 32.4, 2.372, 1.387, 
  43290.705, "", 151.689, 16.52, 5.8, 37.6, "", 2., 77.29, 0.852}, 
 {"BHR", "Asia", "Bahrain", "2020-12-01", 87137., 181., 160.143, 341., 0., 
  0.143, 51209.374, 106.372, 94.114, 200.402, 0., 0.084, 0.98, "", "", "", 
  "", "", "", "", "", 10234., 2.053974*^6, 1207.096, 6.014, 10104., 5.938, 
  0.016, 63.1, "units unclear", "", "", "", "", "", "", "", "", "", 54.63, 
  1.701583*^6, 1935.907, 32.4, 2.372, 1.387, 43290.705, "", 151.689, 16.52, 
  5.8, 37.6, "", 2., 77.29, 0.852}, {"BHR", "Asia", "Bahrain", "2020-12-02", 
  87270., 133., 155., 341., 0., 0.143, 51287.536, 78.163, 91.092, 200.402, 
  0., 0.084, 0.99, "", "", "", "", "", "", "", "", 10503., 2.064477*^6, 
  1213.268, 6.172, 10185., 5.986, 0.015, 65.7, "units unclear", "", "", "", 
  "", "", "", "", "", "", 54.63, 1.701583*^6, 1935.907, 32.4, 2.372, 1.387, 
  43290.705, "", 151.689, 16.52, 5.8, 37.6, "", 2., 77.29, 0.852}, 
 {"BHR", "Asia", "Bahrain", "2020-12-03", 87432., 162., 155., 341., 0., 0., 
  51382.742, 95.205, 91.092, 200.402, 0., 0., 0.99, "", "", "", "", "", "", 
  "", "", 10866., 2.075343*^6, 1219.654, 6.386, 10305., 6.056, 0.015, 66.5, 
  "units unclear", "", "", "", "", "", "", "", "", "", 54.63, 1.701583*^6, 
  1935.907, 32.4, 2.372, 1.387, 43290.705, "", 151.689, 16.52, 5.8, 37.6, "", 
  2., 77.29, 0.852}, {"BHR", "Asia", "Bahrain", "2020-12-04", 87600., 168., 
  155., 341., 0., 0., 51481.473, 98.732, 91.092, 200.402, 0., 0., 1., "", "", 
  "", "", "", "", "", "", 13270., 2.088613*^6, 1227.453, 7.799, 10431., 6.13, 
  0.015, 67.3, "units unclear", "", "", "", "", "", "", "", "", "", 54.63, 
  1.701583*^6, 1935.907, 32.4, 2.372, 1.387, 43290.705, "", 151.689, 16.52, 
  5.8, 37.6, "", 2., 77.29, 0.852}, {"BHR", "Asia", "Bahrain", "2020-12-05", 
  87732., 132., 155.286, 341., 0., 0., 51559.048, 77.575, 91.26, 200.402, 0., 
  0., 1.01, "", "", "", "", "", "", "", "", 10688., 2.099301*^6, 1233.734, 
  6.281, 10504., 6.173, 0.015, 67.6, "units unclear", "", "", "", "", "", "", 
  "", "", "", 54.63, 1.701583*^6, 1935.907, 32.4, 2.372, 1.387, 43290.705, 
  "", 151.689, 16.52, 5.8, 37.6, "", 2., 77.29, 0.852}, 
 {"BHR", "Asia", "Bahrain", "2020-12-06", 87930., 198., 163.286, 341., 0., 
  0., 51675.41, 116.362, 95.961, 200.402, 0., 0., 1.01, "", "", "", "", "", 
  "", "", "", 9000., 2.108301*^6, 1239.023, 5.289, 10629., 6.247, 0.015, 
  65.1, "units unclear", "", "", "", "", "", "", "", "", "", 54.63, 
  1.701583*^6, 1935.907, 32.4, 2.372, 1.387, 43290.705, "", 151.689, 16.52, 
  5.8, 37.6, "", 2., 77.29, 0.852}, {"BHR", "Asia", "Bahrain", "2020-12-07", 
  88111., 181., 165., 341., 0., 0., 51781.782, 106.372, 96.969, 200.402, 0., 
  0., 1.02, "", "", "", "", "", "", "", "", 11054., 2.119355*^6, 1245.52, 
  6.496, 10802., 6.348, 0.015, 65.5, "units unclear", "", "", "", "", "", "", 
  "", "", "", 54.63, 1.701583*^6, 1935.907, 32.4, 2.372, 1.387, 43290.705, 
  "", 151.689, 16.52, 5.8, 37.6, "", 2., 77.29, 0.852}, 
 {"BHR", "Asia", "Bahrain", "2020-12-08", 88294., 183., 165.286, 343., 2., 
  0.286, 51889.329, 107.547, 97.136, 201.577, 1.175, 0.168, 1.02, "", "", "", 
  "", "", "", "", "", 10216., 2.129571*^6, 1251.523, 6.004, 10800., 6.347, 
  0.015, 65.3, "units unclear", "", "", "", "", "", "", "", "", "", 54.63, 
  1.701583*^6, 1935.907, 32.4, 2.372, 1.387, 43290.705, "", 151.689, 16.52, 
  5.8, 37.6, "", 2., 77.29, 0.852}, {"BHR", "Asia", "Bahrain", "2020-12-09", 
  88495., 201., 175., 347., 4., 0.857, 52007.454, 118.125, 102.845, 203.928, 
  2.351, 0.504, 1.02, "", "", "", "", "", "", "", "", 9731., 2.139302*^6, 
  1257.242, 5.719, 10689., 6.282, 0.016, 61.1, "units unclear", "", "", "", 
  "", "", "", "", "", "", 54.63, 1.701583*^6, 1935.907, 32.4, 2.372, 1.387, 
  43290.705, "", 151.689, 16.52, 5.8, 37.6, "", 2., 77.29, 0.852}, 
 {"BHR", "Asia", "Bahrain", "2020-12-10", 88632., 137., 171.429, 347., 0., 
  0.857, 52087.967, 80.513, 100.747, 203.928, 0., 0.504, 1.02, "", "", "", 
  "", "", "", "", "", 10064., 2.149366*^6, 1263.157, 5.914, 10575., 6.215, 
  0.016, 61.7, "units unclear", "", "", "", "", "", "", "", "", "", 54.63, 
  1.701583*^6, 1935.907, 32.4, 2.372, 1.387, 43290.705, "", 151.689, 16.52, 
  5.8, 37.6, "", 2., 77.29, 0.852}, {"BHR", "Asia", "Bahrain", "2020-12-11", 
  88820., 188., 174.286, 347., 0., 0.857, 52198.453, 110.485, 102.426, 
  203.928, 0., 0.504, 1.03, "", "", "", "", "", "", "", "", 11002., 
  2.160368*^6, 1269.622, 6.466, 10251., 6.024, 0.017, 58.8, "units unclear", 
  "", "", "", "", "", "", "", "", "", 54.63, 1.701583*^6, 1935.907, 32.4, 
  2.372, 1.387, 43290.705, "", 151.689, 16.52, 5.8, 37.6, "", 2., 77.29, 
  0.852}, {"BHR", "Asia", "Bahrain", "2020-12-12", 88965., 145., 176.143, 
  348., 1., 1., 52283.668, 85.215, 103.517, 204.515, 0.588, 0.588, 1.03, "", 
  "", "", "", "", "", "", "", 9918., 2.170286*^6, 1275.451, 5.829, 10141., 
  5.96, 0.017, 57.6, "units unclear", "", "", "", "", "", "", "", "", "", 
  54.63, 1.701583*^6, 1935.907, 32.4, 2.372, 1.387, 43290.705, "", 151.689, 
  16.52, 5.8, 37.6, "", 2., 77.29, 0.852}, {"BHR", "Asia", "Bahrain", 
  "2020-12-13", 89143., 178., 173.286, 348., 0., 1., 52388.276, 104.608, 
  101.838, 204.515, 0., 0.588, 1.03, "", "", "", "", "", "", "", "", 9731., 
  2.180017*^6, 1281.17, 5.719, 10245., 6.021, 0.017, 59.1, "units unclear", 
  "", "", "", "", "", "", "", "", "", 54.63, 1.701583*^6, 1935.907, 32.4, 
  2.372, 1.387, 43290.705, "", 151.689, 16.52, 5.8, 37.6, "", 2., 77.29, 
  0.852}, {"BHR", "Asia", "Bahrain", "2020-12-14", 89268., 125., 165.286, 
  348., 0., 1., 52461.737, 73.461, 97.136, 204.515, 0., 0.588, 1.03, "", "", 
  "", "", "", "", "", "", 11870., 2.191887*^6, 1288.146, 6.976, 10362., 6.09, 
  0.016, 62.7, "units unclear", "", "", "", "", "", "", "", "", "", 50.93, 
  1.701583*^6, 1935.907, 32.4, 2.372, 1.387, 43290.705, "", 151.689, 16.52, 
  5.8, 37.6, "", 2., 77.29, 0.852}, {"BHR", "Asia", "Bahrain", "2020-12-15", 
  89444., 176., 164.286, 348., 0., 0.714, 52565.17, 103.433, 96.549, 204.515, 
  0., 0.42, 1.04, "", "", "", "", "", "", "", "", "", "", "", "", 10546., 
  6.198, 0.016, 64.2, "units unclear", "", "", "", "", "", "", "", "", "", 
  50.93, 1.701583*^6, 1935.907, 32.4, 2.372, 1.387, 43290.705, "", 151.689, 
  16.52, 5.8, 37.6, "", 2., 77.29, 0.852}, {"BHR", "Asia", "Bahrain", 
  "2020-12-16", 89600., 156., 157.857, 349., 1., 0.286, 52656.85, 91.679, 
  92.771, 205.103, 0.588, 0.168, 1.04, "", "", "", "", "", "", "", "", "", 
  2.214897*^6, 1301.669, "", 10799., 6.346, 0.015, 68.4, "units unclear", "", 
  "", "", "", "", "", "", "", "", 50.93, 1.701583*^6, 1935.907, 32.4, 2.372, 
  1.387, 43290.705, "", 151.689, 16.52, 5.8, 37.6, "", 2., 77.29, 0.852}, 
 {"BHR", "Asia", "Bahrain", "2020-12-17", 89743., 143., 158.714, 349., 0., 
  0.286, 52740.889, 84.039, 93.274, 205.103, 0., 0.168, 1.05, "", "", "", "", 
  "", "", "", "", 9795., 2.224692*^6, 1307.425, 5.756, 10761., 6.324, 0.015, 
  67.8, "units unclear", "", "", "", "", "", "", "", "", "", 50.93, 
  1.701583*^6, 1935.907, 32.4, 2.372, 1.387, 43290.705, "", 151.689, 16.52, 
  5.8, 37.6, "", 2., 77.29, 0.852}, {"BHR", "Asia", "Bahrain", "2020-12-18", 
  89883., 140., 151.857, 349., 0., 0.286, 52823.165, 82.276, 89.245, 205.103, 
  0., 0.168, 1.06, "", "", "", "", "", "", "", "", 9857., 2.234549*^6, 
  1313.218, 5.793, 10597., 6.228, 0.014, 69.8, "units unclear", "", "", "", 
  "", "", "", "", "", "", 50.93, 1.701583*^6, 1935.907, 32.4, 2.372, 1.387, 
  43290.705, "", 151.689, 16.52, 5.8, 37.6, "", 2., 77.29, 0.852}, 
 {"BHR", "Asia", "Bahrain", "2020-12-19", 90062., 179., 156.714, 349., 0., 
  0.143, 52928.361, 105.196, 92.099, 205.103, 0., 0.084, 1.07, "", "", "", 
  "", "", "", "", "", 8804., 2.243353*^6, 1318.392, 5.174, 10438., 6.134, 
  0.015, 66.6, "units unclear", "", "", "", "", "", "", "", "", "", 50.93, 
  1.701583*^6, 1935.907, 32.4, 2.372, 1.387, 43290.705, "", 151.689, 16.52, 
  5.8, 37.6, "", 2., 77.29, 0.852}, {"BHR", "Asia", "Bahrain", "2020-12-20", 
  90282., 220., 162.714, 349., 0., 0.143, 53057.653, 129.291, 95.625, 
  205.103, 0., 0.084, 1.08, "", "", "", "", "", "", "", "", 8811., 
  2.252164*^6, 1323.57, 5.178, 10307., 6.057, 0.016, 63.3, "units unclear", 
  "", "", "", "", "", "", "", "", "", 50.93, 1.701583*^6, 1935.907, 32.4, 
  2.372, 1.387, 43290.705, "", 151.689, 16.52, 5.8, 37.6, "", 2., 77.29, 
  0.852}, {"BHR", "Asia", "Bahrain", "2020-12-21", 90450., 168., 168.857, 
  350., 1., 0.286, 53156.384, 98.732, 99.235, 205.691, 0.588, 0.168, 1.09, 
  "", "", "", "", "", "", "", "", 9878., 2.262042*^6, 1329.375, 5.805, 
  10022., 5.89, 0.017, 59.4, "units unclear", "", "", "", "", "", "", "", "", 
  "", 50.93, 1.701583*^6, 1935.907, 32.4, 2.372, 1.387, 43290.705, "", 
  151.689, 16.52, 5.8, 37.6, "", 2., 77.29, 0.852}, 
 {"BHR", "Asia", "Bahrain", "2020-12-22", 90634., 184., 170., 350., 0., 
  0.286, 53264.519, 108.135, 99.907, 205.691, 0., 0.168, 1.09, "", "", "", 
  "", "", "", "", "", 10598., 2.27264*^6, 1335.603, 6.228, 9893., 5.814, 
  0.017, 58.2, "units unclear", "", "", "", "", "", "", "", "", "", 50.93, 
  1.701583*^6, 1935.907, 32.4, 2.372, 1.387, 43290.705, "", 151.689, 16.52, 
  5.8, 37.6, "", 2., 77.29, 0.852}, {"BHR", "Asia", "Bahrain", "2020-12-23", 
  90817., 183., 173.857, 350., 0., 0.143, 53372.066, 107.547, 102.174, 
  205.691, 0., 0.084, 1.1, "", "", "", "", "", "", "", "", 9576., 
  2.282216*^6, 1341.231, 5.628, 9617., 5.652, 0.018, 55.3, "units unclear", 
  38965., 38965., "", "", "", 2.29, 2.29, "", "", 50.93, 1.701583*^6, 
  1935.907, 32.4, 2.372, 1.387, 43290.705, "", 151.689, 16.52, 5.8, 37.6, "", 
  2., 77.29, 0.852}, {"BHR", "Asia", "Bahrain", "2020-12-24", 91070., 253., 
  189.571, 350., 0., 0.143, 53520.751, 148.685, 111.409, 205.691, 0., 0.084, 
  1.11, "", "", "", "", "", "", "", "", 9194., 2.29141*^6, 1346.634, 5.403, 
  9531., 5.601, 0.02, 50.3, "units unclear", 50071., 50071., "", 11106., 
  11106., 2.94, 2.94, "", 6527., 50.93, 1.701583*^6, 1935.907, 32.4, 2.372, 
  1.387, 43290.705, "", 151.689, 16.52, 5.8, 37.6, "", 2., 77.29, 0.852}, 
 {"BHR", "Asia", "Bahrain", "2020-12-25", 91304., 234., 203., 351., 1., 
  0.286, 53658.27, 137.519, 119.301, 206.279, 0.588, 0.168, 1.11, "", "", "", 
  "", "", "", "", "", 9319., 2.300729*^6, 1352.111, 5.477, 9454., 5.556, 
  0.021, 46.6, "units unclear", 50543., 50543., "", 472., 5789., 2.97, 2.97, 
  "", 3402., 50.93, 1.701583*^6, 1935.907, 32.4, 2.372, 1.387, 43290.705, "", 
  151.689, 16.52, 5.8, 37.6, "", 2., 77.29, 0.852}, 
 {"BHR", "Asia", "Bahrain", "2020-12-26", 91518., 214., 208., 351., 0., 
  0.286, 53784.035, 125.765, 122.239, 206.279, 0., 0.168, 1.12, "", "", "", 
  "", "", "", "", "", 8967., 2.309696*^6, 1357.381, 5.27, 9478., 5.57, 0.022, 
  45.6, "units unclear", 51556., 51556., "", 1013., 4197., 3.03, 3.03, "", 
  2467., 50.93, 1.701583*^6, 1935.907, 32.4, 2.372, 1.387, 43290.705, "", 
  151.689, 16.52, 5.8, 37.6, "", 2., 77.29, 0.852}, 
 {"BHR", "Asia", "Bahrain", "2020-12-27", 91733., 215., 207.286, 351., 0., 
  0.286, 53910.388, 126.353, 121.819, 206.279, 0., 0.168, 1.12, "", "", "", 
  "", "", "", "", "", 8085., 2.317781*^6, 1362.132, 4.751, 9374., 5.509, 
  0.022, 45.2, "units unclear", 53614., 53614., "", 2058., 3662., 3.15, 3.15, 
  "", 2152., 50.93, 1.701583*^6, 1935.907, 32.4, 2.372, 1.387, 43290.705, "", 
  151.689, 16.52, 5.8, 37.6, "", 2., 77.29, 0.852}, 
 {"BHR", "Asia", "Bahrain", "2020-12-28", 91935., 202., 212.143, 351., 0., 
  0.143, 54029.101, 118.713, 124.674, 206.279, 0., 0.084, 1.12, "", "", "", 
  "", "", "", "", "", 9063., 2.326844*^6, 1367.458, 5.326, 9257., 5.44, 
  0.023, 43.6, "units unclear", 55014., 55014., "", 1400., 3210., 3.23, 3.23, 
  "", 1886., 50.93, 1.701583*^6, 1935.907, 32.4, 2.372, 1.387, 43290.705, "", 
  151.689, 16.52, 5.8, 37.6, "", 2., 77.29, 0.852}, 
 {"BHR", "Asia", "Bahrain", "2020-12-29", 92169., 234., 219.286, 351., 0., 
  0.143, 54166.62, 137.519, 128.872, 206.279, 0., 0.084, 1.13, "", "", "", 
  "", "", "", "", "", 8626., 2.33547*^6, 1372.528, 5.069, 8976., 5.275, 
  0.024, 40.9, "units unclear", 56041., 56041., "", 1027., 2846., 3.29, 3.29, 
  "", 1673., 50.93, 1.701583*^6, 1935.907, 32.4, 2.372, 1.387, 43290.705, "", 
  151.689, 16.52, 5.8, 37.6, "", 2., 77.29, 0.852}, 
 {"BHR", "Asia", "Bahrain", "2020-12-30", 92425., 256., 229.714, 352., 1., 
  0.286, 54317.068, 150.448, 135., 206.866, 0.588, 0.168, 1.13, "", "", "", 
  "", "", "", "", "", 9855., 2.345325*^6, 1378.319, 5.792, 9016., 5.299, 
  0.025, 39.2, "units unclear", 57317., 57317., "", 1276., 2622., 3.37, 3.37, 
  "", 1541., 50.93, 1.701583*^6, 1935.907, 32.4, 2.372, 1.387, 43290.705, "", 
  151.689, 16.52, 5.8, 37.6, "", 2., 77.29, 0.852}, 
 {"BHR", "Asia", "Bahrain", "2020-12-31", 92675., 250., 229.286, 352., 0., 
  0.286, 54463.99, 146.922, 134.748, 206.866, 0., 0.168, 1.13, "", "", "", 
  "", "", "", "", "", 9988., 2.355313*^6, 1384.189, 5.87, 9129., 5.365, 
  0.025, 39.8, "units unclear", 58643., 58643., "", 1326., 1225., 3.45, 3.45, 
  "", 720., 50.93, 1.701583*^6, 1935.907, 32.4, 2.372, 1.387, 43290.705, "", 
  151.689, 16.52, 5.8, 37.6, "", 2., 77.29, 0.852}, 
 {"BHR", "Asia", "Bahrain", "2021-01-01", 92913., 238., 229.857, 352., 0., 
  0.143, 54603.86, 139.87, 135.084, 206.866, 0., 0.084, 1.13, "", "", "", "", 
  "", "", "", "", 10962., 2.366275*^6, 1390.632, 6.442, 9364., 5.503, 0.025, 
  40.7, "units unclear", 59351., 59351., "", 708., 1258., 3.49, 3.49, "", 
  739., 50.93, 1.701583*^6, 1935.907, 32.4, 2.372, 1.387, 43290.705, "", 
  151.689, 16.52, 5.8, 37.6, "", 2., 77.29, 0.852}, 
 {"BHR", "Asia", "Bahrain", "2021-01-02", 93184., 271., 238., 352., 0., 
  0.143, 54763.124, 159.263, 139.87, 206.866, 0., 0.084, 1.14, "", "", "", 
  "", "", "", "", "", 7881., 2.374156*^6, 1395.263, 4.632, 9209., 5.412, 
  0.026, 38.7, "units unclear", 60097., 60097., "", 746., 1220., 3.53, 3.53, 
  "", 717., 50.93, 1.701583*^6, 1935.907, 32.4, 2.372, 1.387, 43290.705, "", 
  151.689, 16.52, 5.8, 37.6, "", 2., 77.29, 0.852}, 
 {"BHR", "Asia", "Bahrain", "2021-01-03", 93478., 294., 249.286, 352., 0., 
  0.143, 54935.904, 172.78, 146.502, 206.866, 0., 0.084, 1.14, "", "", "", 
  "", "", "", "", "", 8778., 2.382934*^6, 1400.422, 5.159, 9308., 5.47, 
  0.027, 37.3, "units unclear", 60689., 60689., "", 592., 1011., 3.57, 3.57, 
  "", 594., 50.93, 1.701583*^6, 1935.907, 32.4, 2.372, 1.387, 43290.705, "", 
  151.689, 16.52, 5.8, 37.6, "", 2., 77.29, 0.852}, 
 {"BHR", "Asia", "Bahrain", "2021-01-04", 93766., 288., 261.571, 352., 0., 
  0.143, 55105.158, 169.254, 153.722, 206.866, 0., 0.084, 1.14, "", "", "", 
  "", "", "", "", "", 10515., 2.393449*^6, 1406.601, 6.18, 9515., 5.592, 
  0.027, 36.4, "units unclear", 61612., 61612., "", 923., 943., 3.62, 3.62, 
  "", 554., 50.93, 1.701583*^6, 1935.907, 32.4, 2.372, 1.387, 43290.705, "", 
  151.689, 16.52, 5.8, 37.6, "", 2., 77.29, 0.852}, 
 {"BHR", "Asia", "Bahrain", "2021-01-05", 93995., 229., 260.857, 352., 0., 
  0.143, 55239.739, 134.581, 153.303, 206.866, 0., 0.084, 1.14, "", "", "", 
  "", "", "", "", "", 12273., 2.405722*^6, 1413.814, 7.213, 10036., 5.898, 
  0.026, 38.5, "units unclear", 63893., 63893., "", 2281., 1122., 3.75, 3.75, 
  "", 659., 50.93, 1.701583*^6, 1935.907, 32.4, 2.372, 1.387, 43290.705, "", 
  151.689, 16.52, 5.8, 37.6, "", 2., 77.29, 0.852}, 
 {"BHR", "Asia", "Bahrain", "2021-01-06", 94284., 289., 265.571, 353., 1., 
  0.143, 55409.58, 169.842, 156.073, 207.454, 0.588, 0.084, 1.14, "", "", "", 
  "", "", "", "", "", 11085., 2.416807*^6, 1420.329, 6.515, 10212., 6.001, 
  0.026, 38.5, "units unclear", 68472., 68472., "", 4579., 1594., 4.02, 4.02, 
  "", 937., 50.93, 1.701583*^6, 1935.907, 32.4, 2.372, 1.387, 43290.705, "", 
  151.689, 16.52, 5.8, 37.6, "", 2., 77.29, 0.852}, 
 {"BHR", "Asia", "Bahrain", "2021-01-07", 94633., 349., 279.714, 353., 0., 
  0.143, 55614.684, 205.103, 164.385, 207.454, 0., 0.084, 1.14, "", "", "", 
  "", "", "", "", "", 11409., 2.428216*^6, 1427.034, 6.705, 10415., 6.121, 
  0.027, 37.2, "units unclear", 72239., 72239., "", 3767., 1942., 4.25, 4.25, 
  "", 1141., 50.93, 1.701583*^6, 1935.907, 32.4, 2.372, 1.387, 43290.705, "", 
  151.689, 16.52, 5.8, 37.6, "", 2., 77.29, 0.852}, 
 {"BHR", "Asia", "Bahrain", "2021-01-08", 95030., 397., 302.429, 354., 1., 
  0.286, 55847.996, 233.312, 177.734, 208.042, 0.588, 0.168, 1.14, "", "", 
  "", "", "", "", "", "", 11469., 2.439685*^6, 1433.774, 6.74, 10487., 6.163, 
  0.029, 34.7, "units unclear", 78291., 78291., "", 6052., 2706., 4.6, 4.6, 
  "", 1590., 50.93, 1.701583*^6, 1935.907, 32.4, 2.372, 1.387, 43290.705, "", 
  151.689, 16.52, 5.8, 37.6, "", 2., 77.29, 0.852}, 
 {"BHR", "Asia", "Bahrain", "2021-01-09", 95317., 287., 304.714, 355., 1., 
  0.429, 56016.662, 168.666, 179.077, 208.629, 0.588, 0.252, 1.13, "", "", 
  "", "", "", "", "", "", 12653., 2.452338*^6, 1441.21, 7.436, 11169., 6.564, 
  0.027, 36.7, "units unclear", 84157., 84157., "", 5866., 3437., 4.95, 4.95, 
  "", 2020., 50.93, 1.701583*^6, 1935.907, 32.4, 2.372, 1.387, 43290.705, "", 
  151.689, 16.52, 5.8, 37.6, "", 2., 77.29, 0.852}, 
 {"BHR", "Asia", "Bahrain", "2021-01-10", 95558., 241., 297.143, 356., 1., 
  0.571, 56158.295, 141.633, 174.627, 209.217, 0.588, 0.336, 1.12, "", "", 
  "", "", "", "", "", "", 10823., 2.463161*^6, 1447.57, 6.361, 11461., 6.735, 
  0.026, 38.6, "units unclear", 89250., 89250., "", 5093., 4080., 5.25, 5.25, 
  "", 2398., 50.93, 1.701583*^6, 1935.907, 32.4, 2.372, 1.387, 43290.705, "", 
  151.689, 16.52, 5.8, 37.6, "", 2., 77.29, 0.852}, 
 {"BHR", "Asia", "Bahrain", "2021-01-11", 95879., 321., 301.857, 356., 0., 
  0.571, 56346.943, 188.648, 177.398, 209.217, 0., 0.336, 1.12, "", "", "", 
  "", "", "", "", "", 11720., 2.474881*^6, 1454.458, 6.888, 11633., 6.837, 
  0.026, 38.5, "units unclear", 92598., 92598., "", 3348., 4427., 5.44, 5.44, 
  "", 2602., 50.93, 1.701583*^6, 1935.907, 32.4, 2.372, 1.387, 43290.705, "", 
  151.689, 16.52, 5.8, 37.6, "", 2., 77.29, 0.852}, 
 {"BHR", "Asia", "Bahrain", "2021-01-12", 96195., 316., 314.286, 356., 0., 
  0.571, 56532.652, 185.709, 184.702, 209.217, 0., 0.336, 1.12, "", "", "", 
  "", "", "", "", "", 11539., 2.48642*^6, 1461.239, 6.781, 11528., 6.775, 
  0.027, 36.7, "units unclear", 97776., 97776., "", 5178., 4840., 5.75, 5.75, 
  "", 2844., 50.93, 1.701583*^6, 1935.907, 32.4, 2.372, 1.387, 43290.705, "", 
  151.689, 16.52, 5.8, 37.6, "", 2., 77.29, 0.852}, 
 {"BHR", "Asia", "Bahrain", "2021-01-13", 96470., 275., 312.286, 356., 0., 
  0.429, 56694.266, 161.614, 183.527, 209.217, 0., 0.252, 1.12, "", "", "", 
  "", "", "", "", "", 10911., 2.497331*^6, 1467.652, 6.412, 11503., 6.76, 
  0.027, 36.8, "units unclear", "", 101363., "", "", 5288., "", 5.96, "", 
  3108., 50.93, 1.701583*^6, 1935.907, 32.4, 2.372, 1.387, 43290.705, "", 
  151.689, 16.52, 5.8, 37.6, "", 2., 77.29, 0.852}, 
 {"BHR", "Asia", "Bahrain", "2021-01-14", 96812., 342., 311.286, 356., 0., 
  0.429, 56895.256, 200.989, 182.939, 209.217, 0., 0.252, 1.11, "", "", "", 
  "", "", "", "", "", 9914., 2.507245*^6, 1473.478, 5.826, 11290., 6.635, 
  0.028, 36.3, "units unclear", "", 109566., "", "", 5852., "", 6.44, "", 
  3439., 50.93, 1.701583*^6, 1935.907, 32.4, 2.372, 1.387, 43290.705, "", 
  151.689, 16.52, 5.8, 37.6, "", 2., 77.29, 0.852}, 
 {"BHR", "Asia", "Bahrain", "2021-01-15", 97020., 208., 284.286, 357., 1., 
  0.429, 57017.495, 122.239, 167.071, 209.805, 0.588, 0.252, 1.11, "", "", 
  "", "", "", "", "", "", 12926., 2.520171*^6, 1481.074, 7.596, 11498., 
  6.757, 0.025, 40.4, "units unclear", "", 122819., "", "", 6089., "", 7.22, 
  "", 3578., 50.93, 1.701583*^6, 1935.907, 32.4, 2.372, 1.387, 43290.705, "", 
  151.689, 16.52, 5.8, 37.6, "", 2., 77.29, 0.852}, 
 {"BHR", "Asia", "Bahrain", "2021-01-16", 97268., 248., 278.714, 358., 1., 
  0.429, 57163.242, 145.747, 163.797, 210.392, 0.588, 0.252, 1.12, "", "", 
  "", "", "", "", "", "", 10685., 2.530856*^6, 1487.354, 6.279, 11217., 
  6.592, 0.025, 40.2, "units unclear", "", 137159., "", "", 6353., "", 8.06, 
  "", 3734., 50.93, 1.701583*^6, 1935.907, 32.4, 2.372, 1.387, 43290.705, "", 
  151.689, 16.52, 5.8, 37.6, "", 2., 77.29, 0.852}, 
 {"BHR", "Asia", "Bahrain", "2021-01-17", 97607., 339., 292.714, 360., 2., 
  0.571, 57362.468, 199.226, 172.025, 211.568, 1.175, 0.336, 1.12, "", "", 
  "", "", "", "", "", "", 11017., 2.541873*^6, 1493.828, 6.475, 11245., 
  6.609, 0.026, 38.4, "units unclear", "", 141563., "", "", 6727., "", 8.32, 
  "", 3953., 50.93, 1.701583*^6, 1935.907, 32.4, 2.372, 1.387, 43290.705, "", 
  151.689, 16.52, 5.8, 37.6, "", 2., 77.29, 0.852}, 
 {"BHR", "Asia", "Bahrain", "2021-01-18", 97940., 333., 294.429, 360., 0., 
  0.571, 57558.168, 195.7, 173.032, 211.568, 0., 0.336, 1.13, "", "", "", "", 
  "", "", "", "", 10828., 2.552701*^6, 1500.192, 6.363, 11117., 6.533, 0.026, 
  37.8, "units unclear", "", 142831., "", "", 7350., "", 8.39, "", 4320., 
  50.93, 1.701583*^6, 1935.907, 32.4, 2.372, 1.387, 43290.705, "", 151.689, 
  16.52, 5.8, 37.6, "", 2., 77.29, 0.852}, {"BHR", "Asia", "Bahrain", 
  "2021-01-19", 98260., 320., 295., 362., 2., 0.857, 57746.228, 188.06, 
  173.368, 212.743, 1.175, 0.504, 1.13, "", "", "", "", "", "", "", "", 
  10803., 2.563504*^6, 1506.541, 6.349, 11012., 6.472, 0.027, 37.3, 
  "units unclear", "", 143596., "", "", 7712., "", 8.44, "", 4532., 54.63, 
  1.701583*^6, 1935.907, 32.4, 2.372, 1.387, 43290.705, "", 151.689, 16.52, 
  5.8, 37.6, "", 2., 77.29, 0.852}, {"BHR", "Asia", "Bahrain", "2021-01-20", 
  98573., 313., 300.429, 366., 4., 1.429, 57930.174, 183.946, 176.558, 
  215.094, 2.351, 0.84, 1.13, "", "", "", "", "", "", "", "", 10371., 
  2.573875*^6, 1512.636, 6.095, 10935., 6.426, 0.027, 36.4, "units unclear", 
  "", 144130., "", "", 7712., "", 8.47, "", 4532., 54.63, 1.701583*^6, 
  1935.907, 32.4, 2.372, 1.387, 43290.705, "", 151.689, 16.52, 5.8, 37.6, "", 
  2., 77.29, 0.852}, {"BHR", "Asia", "Bahrain", "2021-01-21", 98878., 305., 
  295.143, 366., 0., 1.429, 58109.419, 179.245, 173.452, 215.094, 0., 0.84, 
  1.14, "", "", "", "", "", "", "", "", 10782., 2.584657*^6, 1518.972, 6.336, 
  11059., 6.499, 0.027, 37.5, "units unclear", "", "", "", "", 7712., "", "", 
  "", 4532., 54.63, 1.701583*^6, 1935.907, 32.4, 2.372, 1.387, 43290.705, "", 
  151.689, 16.52, 5.8, 37.6, "", 2., 77.29, 0.852}, 
 {"BHR", "Asia", "Bahrain", "2021-01-22", 99210., 332., 312.857, 366., 0., 
  1.286, 58304.532, 195.112, 183.862, 215.094, 0., 0.756, 1.14, "", "", "", 
  "", "", "", "", "", 12310., 2.596967*^6, 1526.206, 7.234, 10971., 6.448, 
  0.029, 35.1, "units unclear", "", "", "", "", 7712., "", "", "", 4532., 
  54.63, 1.701583*^6, 1935.907, 32.4, 2.372, 1.387, 43290.705, "", 151.689, 
  16.52, 5.8, 37.6, "", 2., 77.29, 0.852}, {"BHR", "Asia", "Bahrain", 
  "2021-01-23", 99456., 246., 312.571, 367., 1., 1.286, 58449.103, 144.571, 
  183.694, 215.682, 0.588, 0.756, 1.15, "", "", "", "", "", "", "", "", 
  10318., 2.607285*^6, 1532.27, 6.064, 10918., 6.416, 0.029, 34.9, 
  "units unclear", "", "", "", "", 7712., "", "", "", 4532., 54.63, 
  1.701583*^6, 1935.907, 32.4, 2.372, 1.387, 43290.705, "", 151.689, 16.52, 
  5.8, 37.6, "", 2., 77.29, 0.852}, {"BHR", "Asia", "Bahrain", "2021-01-24", 
  99817., 361., 315.714, 367., 0., 1., 58661.258, 212.155, 185.542, 215.682, 
  0., 0.588, 1.16, "", "", "", "", "", "", "", "", 8942., 2.616227*^6, 
  1537.525, 5.255, 10622., 6.242, 0.03, 33.6, "units unclear", "", "", "", 
  "", 7712., "", "", "", 4532., 54.63, 1.701583*^6, 1935.907, 32.4, 2.372, 
  1.387, 43290.705, "", 151.689, 16.52, 5.8, 37.6, "", 2., 77.29, 0.852}, 
 {"BHR", "Asia", "Bahrain", "2021-01-25", 100230., 413., 327.143, 369., 2., 
  1.286, 58903.974, 242.715, 192.258, 216.857, 1.175, 0.756, 1.17, "", "", 
  "", "", "", "", "", "", 11440., 2.627667*^6, 1544.249, 6.723, 10709., 
  6.294, 0.031, 32.7, "units unclear", "", "", "", "", 7712., "", "", "", 
  4532., 54.63, 1.701583*^6, 1935.907, 32.4, 2.372, 1.387, 43290.705, "", 
  151.689, 16.52, 5.8, 37.6, "", 2., 77.29, 0.852}, 
 {"BHR", "Asia", "Bahrain", "2021-01-26", 100689., 459., 347., 370., 1., 
  1.143, 59173.722, 269.749, 203.928, 217.445, 0.588, 0.672, 1.18, "", "", 
  "", "", "", "", "", "", 10212., 2.637879*^6, 1550.25, 6.001, 10625., 6.244, 
  0.033, 30.6, "units unclear", "", 165953., "", "", 7712., "", 9.75, "", 
  4532., 50.93, 1.701583*^6, 1935.907, 32.4, 2.372, 1.387, 43290.705, "", 
  151.689, 16.52, 5.8, 37.6, "", 2., 77.29, 0.852}, 
 {"BHR", "Asia", "Bahrain", "2021-01-27", 101116., 427., 363.286, 371., 1., 
  0.714, 59424.665, 250.943, 213.499, 218.032, 0.588, 0.42, 1.19, "", "", "", 
  "", "", "", "", "", 10055., 2.647934*^6, 1556.159, 5.909, 10580., 6.218, 
  0.034, 29.1, "units unclear", "", 167731., "", "", 7712., "", 9.86, "", 
  4532., 50.93, 1.701583*^6, 1935.907, 32.4, 2.372, 1.387, 43290.705, "", 
  151.689, 16.52, 5.8, 37.6, "", 2., 77.29, 0.852}, 
 {"BHR", "Asia", "Bahrain", "2021-01-28", 101503., 387., 375., 372., 1., 
  0.857, 59652.1, 227.435, 220.383, 218.62, 0.588, 0.504, 1.19, "", "", "", 
  "", "", "", "", "", 12287., 2.660221*^6, 1563.38, 7.221, 10795., 6.344, 
  0.035, 28.8, "units unclear", "", 169440., "", "", 7712., "", 9.96, "", 
  4532., 50.93, 1.701583*^6, 1935.907, 32.4, 2.372, 1.387, 43290.705, "", 
  151.689, 16.52, 5.8, 37.6, "", 2., 77.29, 0.852}, 
 {"BHR", "Asia", "Bahrain", "2021-01-29", 101971., 468., 394.429, 372., 0., 
  0.857, 59927.138, 275.038, 231.801, 218.62, 0., 0.504, 1.2, "", "", "", "", 
  "", "", "", "", 13283., 2.673504*^6, 1571.186, 7.806, 10934., 6.426, 0.036, 
  27.7, "units unclear", "", 169810., "", "", 7712., "", 9.98, "", 4532., 
  50.93, 1.701583*^6, 1935.907, 32.4, 2.372, 1.387, 43290.705, "", 151.689, 
  16.52, 5.8, 37.6, "", 2., 77.29, 0.852}, {"BHR", "Asia", "Bahrain", 
  "2021-01-30", 102626., 655., 452.857, 372., 0., 0.714, 60312.074, 384.936, 
  266.139, 218.62, 0., 0.42, 1.2, "", "", "", "", "", "", "", "", 13535., 
  2.687039*^6, 1579.141, 7.954, 11393., 6.696, 0.04, 25.2, "units unclear", 
  "", 170433., "", "", 7712., "", 10.02, "", 4532., 50.93, 1.701583*^6, 
  1935.907, 32.4, 2.372, 1.387, 43290.705, "", 151.689, 16.52, 5.8, 37.6, "", 
  2., 77.29, 0.852}, {"BHR", "Asia", "Bahrain", "2021-01-31", 103057., 431., 
  462.857, 375., 3., 1.143, 60565.368, 253.294, 272.016, 220.383, 1.763, 
  0.672, 1.2, "", "", "", "", "", "", "", "", 14046., 2.701085*^6, 1587.395, 
  8.255, 12123., 7.125, 0.038, 26.2, "units unclear", "", 171568., "", "", 
  7712., "", 10.08, "", 4532., 58.33, 1.701583*^6, 1935.907, 32.4, 2.372, 
  1.387, 43290.705, "", 151.689, 16.52, 5.8, 37.6, "", 2., 77.29, 0.852}, 
 {"BHR", "Asia", "Bahrain", "2021-02-01", 103582., 525., 478.857, 376., 1., 
  1., 60873.904, 308.536, 281.419, 220.971, 0.588, 0.588, 1.2, "", "", "", 
  "", "", "", "", "", 12637., 2.713722*^6, 1594.822, 7.427, 12294., 7.225, 
  0.039, 25.7, "units unclear", "", 172912., "", "", 7712., "", 10.16, "", 
  4532., 58.33, 1.701583*^6, 1935.907, 32.4, 2.372, 1.387, 43290.705, "", 
  151.689, 16.52, 5.8, 37.6, "", 2., 77.29, 0.852}, 
 {"BHR", "Asia", "Bahrain", "2021-02-02", 104239., 657., 507.143, 376., 0., 
  0.857, 61260.015, 386.111, 298.042, 220.971, 0., 0.504, 1.2, "", "", "", 
  "", "", "", "", "", 11755., 2.725477*^6, 1601.73, 6.908, 12514., 7.354, 
  0.041, 24.7, "units unclear", "", 174075., "", "", 7712., "", 10.23, "", 
  4532., 58.33, 1.701583*^6, 1935.907, 32.4, 2.372, 1.387, 43290.705, "", 
  151.689, 16.52, 5.8, 37.6, "", 2., 77.29, 0.852}, 
 {"BHR", "Asia", "Bahrain", "2021-02-03", 104792., 553., 525.143, 376., 0., 
  0.714, 61585.006, 324.991, 308.62, 220.971, 0., 0.42, 1.2, "", "", "", "", 
  "", "", "", "", 14104., 2.739581*^6, 1610.019, 8.289, 13092., 7.694, 0.04, 
  24.9, "units unclear", "", 175094., "", "", 7712., "", 10.29, "", 4532., 
  58.33, 1.701583*^6, 1935.907, 32.4, 2.372, 1.387, 43290.705, "", 151.689, 
  16.52, 5.8, 37.6, "", 2., 77.29, 0.852}, {"BHR", "Asia", "Bahrain", 
  "2021-02-04", 105496., 704., 570.429, 377., 1., 0.714, 61998.739, 413.732, 
  335.234, 221.558, 0.588, 0.42, 1.2, "", "", "", "", "", "", "", "", 12644., 
  2.752225*^6, 1617.45, 7.431, 13143., 7.724, 0.043, 23., "units unclear", 
  "", 177233., "", "", 7712., "", 10.42, "", 4532., 58.33, 1.701583*^6, 
  1935.907, 32.4, 2.372, 1.387, 43290.705, "", 151.689, 16.52, 5.8, 37.6, "", 
  2., 77.29, 0.852}, {"BHR", "Asia", "Bahrain", "2021-02-05", 106198., 702., 
  603.857, 377., 0., 0.714, 62411.296, 412.557, 354.88, 221.558, 0., 0.42, 
  1.19, "", "", "", "", "", "", "", "", 14534., 2.766759*^6, 1625.991, 8.541, 
  13322., 7.829, 0.045, 22.1, "units unclear", "", 179550., "", "", 7712., 
  "", 10.55, "", 4532., 58.33, 1.701583*^6, 1935.907, 32.4, 2.372, 1.387, 
  43290.705, "", 151.689, 16.52, 5.8, 37.6, "", 2., 77.29, 0.852}, 
 {"BHR", "Asia", "Bahrain", "2021-02-06", 106713., 515., 583.857, 379., 2., 
  1., 62713.955, 302.659, 343.126, 222.734, 1.175, 0.588, 1.19, "", "", "", 
  "", "", "", "", "", "", "", "", "", 13222., 7.77, 0.044, 22.6, 
  "units unclear", "", 182543., "", "", 7712., "", 10.73, "", 4532., 58.33, 
  1.701583*^6, 1935.907, 32.4, 2.372, 1.387, 43290.705, "", 151.689, 16.52, 
  5.8, 37.6, "", 2., 77.29, 0.852}, {"BHR", "Asia", "Bahrain", "2021-02-07", 
  107329., 616., 610.286, 380., 1., 0.714, 63075.971, 362.016, 358.658, 
  223.321, 0.588, 0.42, 1.18, "", "", "", "", "", "", "", "", "", "", "", "", 
  13048., 7.668, 0.047, 21.4, "units unclear", "", 191406., "", "", 7712., 
  "", 11.25, "", 4532., 58.33, 1.701583*^6, 1935.907, 32.4, 2.372, 1.387, 
  43290.705, "", 151.689, 16.52, 5.8, 37.6, "", 2., 77.29, 0.852}, 
 {"BHR", "Asia", "Bahrain", "2021-02-08", 108048., 719., 638., 383., 3., 1., 
  63498.519, 422.548, 374.945, 225.085, 1.763, 0.588, 1.18, "", "", "", "", 
  "", "", "", "", "", 2.805255*^6, 1648.615, "", 13076., 7.685, 0.049, 20.5, 
  "units unclear", "", 201116., "", "", 7712., "", 11.82, "", 4532., 58.33, 
  1.701583*^6, 1935.907, 32.4, 2.372, 1.387, 43290.705, "", 151.689, 16.52, 
  5.8, 37.6, "", 2., 77.29, 0.852}, {"BHR", "Asia", "Bahrain", "2021-02-09", 
  108807., 759., 652.571, 387., 4., 1.571, 63944.574, 446.055, 383.508, 
  227.435, 2.351, 0.924, 1.17, "", "", "", "", "", "", "", "", "", "", "", 
  "", 13368., 7.856, 0.049, 20.5, "units unclear", "", 212940., "", "", 
  7712., "", 12.51, "", 4532., 58.33, 1.701583*^6, 1935.907, 32.4, 2.372, 
  1.387, 43290.705, "", 151.689, 16.52, 5.8, 37.6, "", 2., 77.29, 0.852}, 
 {"BHR", "Asia", "Bahrain", "2021-02-10", 109604., 797., 687.429, 391., 4., 
  2.143, 64412.961, 468.387, 403.994, 229.786, 2.351, 1.259, 1.16, "", "", 
  "", "", "", "", "", "", "", "", "", "", 13325., 7.831, 0.052, 19.4, 
  "units unclear", "", 219595., "", "", 7712., "", 12.91, "", 4532., 58.33, 
  1.701583*^6, 1935.907, 32.4, 2.372, 1.387, 43290.705, "", 151.689, 16.52, 
  5.8, 37.6, "", 2., 77.29, 0.852}, {"BHR", "Asia", "Bahrain", "2021-02-11", 
  110416., 812., 702.857, 393., 2., 2.286, 64890.164, 477.203, 413.061, 
  230.961, 1.175, 1.343, 1.16, "", "", "", "", "", "", "", "", "", 
  2.846657*^6, 1672.946, "", 13490., 7.928, 0.052, 19.2, "units unclear", "", 
  224919., "", "", 7712., "", 13.22, "", 4532., 58.33, 1.701583*^6, 1935.907, 
  32.4, 2.372, 1.387, 43290.705, "", 151.689, 16.52, 5.8, 37.6, "", 2., 
  77.29, 0.852}, {"BHR", "Asia", "Bahrain", "2021-02-12", 111312., 896., 
  730.571, 395., 2., 2.571, 65416.733, 526.568, 429.348, 232.137, 1.175, 
  1.511, 1.14, "", "", "", "", "", "", "", "", 13727., 2.860384*^6, 1681.014, 
  8.067, 13375., 7.86, 0.055, 18.3, "units unclear", "", 232540., "", "", 
  7712., "", 13.67, "", 4532., 58.33, 1.701583*^6, 1935.907, 32.4, 2.372, 
  1.387, 43290.705, "", 151.689, 16.52, 5.8, 37.6, "", 2., 77.29, 0.852}, 
 {"BHR", "Asia", "Bahrain", "2021-02-13", 112102., 790., 769.857, 398., 3., 
  2.714, 65881.006, 464.274, 452.436, 233.9, 1.763, 1.595, 1.13, "", "", "", 
  "", "", "", "", "", "", "", "", "", 13414., 7.883, 0.057, 17.4, 
  "units unclear", "", 242260., "", "", 7712., "", 14.24, "", 4532., 58.33, 
  1.701583*^6, 1935.907, 32.4, 2.372, 1.387, 43290.705, "", 151.689, 16.52, 
  5.8, 37.6, "", 2., 77.29, 0.852}, {"BHR", "Asia", "Bahrain", "2021-02-14", 
  112742., 640., 773.286, 403., 5., 3.286, 66257.126, 376.12, 454.451, 
  236.838, 2.938, 1.931, 1.12, "", "", "", "", "", "", "", "", "", 2.8866*^6, 
  1696.42, "", 13454., 7.907, 0.057, 17.4, "units unclear", "", 248775., "", 
  "", 7712., "", 14.62, "", 4532., 58.33, 1.701583*^6, 1935.907, 32.4, 2.372, 
  1.387, 43290.705, "", 151.689, 16.52, 5.8, 37.6, "", 2., 77.29, 0.852}, 
 {"BHR", "Asia", "Bahrain", "2021-02-15", 113590., 848., 791.714, 406., 3., 
  3.286, 66755.486, 498.359, 465.281, 238.601, 1.763, 1.931, 1.11, "", "", 
  "", "", "", "", "", "", 13404., 2.900004*^6, 1704.298, 7.877, 13536., 
  7.955, 0.058, 17.1, "units unclear", "", 250946., "", "", 7712., "", 14.75, 
  "", 4532., 58.33, 1.701583*^6, 1935.907, 32.4, 2.372, 1.387, 43290.705, "", 
  151.689, 16.52, 5.8, 37.6, "", 2., 77.29, 0.852}, 
 {"BHR", "Asia", "Bahrain", "2021-02-16", 114361., 771., 793.429, 410., 4., 
  3.286, 67208.593, 453.107, 466.288, 240.952, 2.351, 1.931, 1.09, "", "", 
  "", "", "", "", "", "", 13536., 2.91354*^6, 1712.253, 7.955, 13498., 7.933, 
  0.059, 17., "units unclear", "", 252990., "", "", 7712., "", 14.87, "", 
  4532., 55.56, 1.701583*^6, 1935.907, 32.4, 2.372, 1.387, 43290.705, "", 
  151.689, 16.52, 5.8, 37.6, "", 2., 77.29, 0.852}, 
 {"BHR", "Asia", "Bahrain", "2021-02-17", 115057., 696., 779., 410., 0., 
  2.714, 67617.624, 409.031, 457.809, 240.952, 0., 1.595, 1.08, "", "", "", 
  "", "", "", "", "", 13385., 2.926925*^6, 1720.119, 7.866, 13438., 7.897, 
  0.058, 17.3, "units unclear", "", 257580., "", "", 7712., "", 15.14, "", 
  4532., 55.56, 1.701583*^6, 1935.907, 32.4, 2.372, 1.387, 43290.705, "", 
  151.689, 16.52, 5.8, 37.6, "", 2., 77.29, 0.852}, 
 {"BHR", "Asia", "Bahrain", "2021-02-18", 115705., 648., 755.571, 414., 4., 
  3., 67998.446, 380.822, 444.04, 243.303, 2.351, 1.763, 1.07, "", "", "", 
  "", "", "", "", "", 12977., 2.939902*^6, 1727.745, 7.626, 13321., 7.829, 
  0.057, 17.6, "units unclear", "", 263422., "", "", 7712., "", 15.48, "", 
  4532., 55.56, 1.701583*^6, 1935.907, 32.4, 2.372, 1.387, 43290.705, "", 
  151.689, 16.52, 5.8, 37.6, "", 2., 77.29, 0.852}, 
 {"BHR", "Asia", "Bahrain", "2021-02-19", 116482., 777., 738.571, 418., 4., 
  3.286, 68455.08, 456.634, 434.05, 245.654, 2.351, 1.931, 1.06, "", "", "", 
  "", "", "", "", "", 14159., 2.954061*^6, 1736.066, 8.321, 13382., 7.864, 
  0.055, 18.1, "units unclear", "", 268273., "", "", 7712., "", 15.77, "", 
  4532., 55.56, 1.701583*^6, 1935.907, 32.4, 2.372, 1.387, 43290.705, "", 
  151.689, 16.52, 5.8, 37.6, "", 2., 77.29, 0.852}, 
 {"BHR", "Asia", "Bahrain", "2021-02-20", 117234., 752., 733.143, 420., 2., 
  3.143, 68897.021, 441.941, 430.859, 246.829, 1.175, 1.847, 1.05, "", "", 
  "", "", "", "", "", "", 14362., 2.968423*^6, 1744.507, 8.44, 13562., 7.97, 
  0.054, 18.5, "units unclear", "", 271749., "", "", 7712., "", 15.97, "", 
  4532., 55.56, 1.701583*^6, 1935.907, 32.4, 2.372, 1.387, 43290.705, "", 
  151.689, 16.52, 5.8, 37.6, "", 2., 77.29, 0.852}, 
 {"BHR", "Asia", "Bahrain", "2021-02-21", 117809., 575., 723.857, 423., 3., 
  2.857, 69234.942, 337.921, 425.402, 248.592, 1.763, 1.679, 1.05, "", "", 
  "", "", "", "", "", "", 12329., 2.980752*^6, 1751.752, 7.246, 13450., 
  7.904, 0.054, 18.6, "units unclear", "", 274960., "", "", 7712., "", 16.16, 
  "", 4532., 55.56, 1.701583*^6, 1935.907, 32.4, 2.372, 1.387, 43290.705, "", 
  151.689, 16.52, 5.8, 37.6, "", 2., 77.29, 0.852}, 
 {"BHR", "Asia", "Bahrain", "2021-02-22", 118530., 721., 705.714, 429., 6., 
  3.286, 69658.665, 423.723, 414.74, 252.118, 3.526, 1.931, 1.04, "", "", "", 
  "", "", "", "", "", 13436., 2.994188*^6, 1759.649, 7.896, 13455., 7.907, 
  0.052, 19.1, "units unclear", "", 278222., "", "", 7712., "", 16.35, "", 
  4532., 55.56, 1.701583*^6, 1935.907, 32.4, 2.372, 1.387, 43290.705, "", 
  151.689, 16.52, 5.8, 37.6, "", 2., 77.29, 0.852}, 
 {"BHR", "Asia", "Bahrain", "2021-02-23", 119205., 675., 692., 433., 4., 
  3.286, 70055.354, 396.689, 406.68, 254.469, 2.351, 1.931, 1.03, "", "", "", 
  "", "", "", "", "", 14191., 3.008379*^6, 1767.988, 8.34, 13548., 7.962, 
  0.051, 19.6, "units unclear", "", 281425., "", "", 7712., "", 16.54, "", 
  4532., 55.56, 1.701583*^6, 1935.907, 32.4, 2.372, 1.387, 43290.705, "", 
  151.689, 16.52, 5.8, 37.6, "", 2., 77.29, 0.852}, 
 {"BHR", "Asia", "Bahrain", "2021-02-24", 119858., 653., 685.857, 437., 4., 
  3.857, 70439.115, 383.76, 403.07, 256.82, 2.351, 2.267, 1.03, "", "", "", 
  "", "", "", "", "", 13232., 3.021611*^6, 1775.765, 7.776, 13527., 7.95, 
  0.051, 19.7, "units unclear", "", 284948., "", "", 7712., "", 16.75, "", 
  4532., 55.56, 1.701583*^6, 1935.907, 32.4, 2.372, 1.387, 43290.705, "", 
  151.689, 16.52, 5.8, 37.6, "", 2., 77.29, 0.852}, 
 {"BHR", "Asia", "Bahrain", "2021-02-25", 120495., 637., 684.286, 439., 2., 
  3.571, 70813.472, 374.357, 402.147, 257.995, 1.175, 2.099, 1.02, "", "", 
  "", "", "", "", "", "", 13546., 3.035157*^6, 1783.726, 7.961, 13608., 
  7.997, 0.05, 19.9, "units unclear", "", 290103., "", "", 7712., "", 17.05, 
  "", 4532., 55.56, 1.701583*^6, 1935.907, 32.4, 2.372, 1.387, 43290.705, "", 
  151.689, 16.52, 5.8, 37.6, "", 2., 77.29, 0.852}, 
 {"BHR", "Asia", "Bahrain", "2021-02-26", 121127., 632., 663.571, 442., 3., 
  3.429, 71184.891, 371.419, 389.973, 259.758, 1.763, 2.015, 1.02, "", "", 
  "", "", "", "", "", "", 14693., 3.04985*^6, 1792.36, 8.635, 13684., 8.042, 
  0.048, 20.6, "units unclear", "", 292917., "", "", 7712., "", 17.21, "", 
  4532., 55.56, 1.701583*^6, 1935.907, 32.4, 2.372, 1.387, 43290.705, "", 
  151.689, 16.52, 5.8, 37.6, "", 2., 77.29, 0.852}, 
 {"BHR", "Asia", "Bahrain", "2021-02-27", 121778., 651., 649.143, 444., 2., 
  3.429, 71567.476, 382.585, 381.494, 260.933, 1.175, 2.015, 1.02, "", "", 
  "", "", "", "", "", "", 14310., 3.06416*^6, 1800.77, 8.41, 13677., 8.038, 
  0.047, 21.1, "units unclear", "", 295296., "", "", 7712., "", 17.35, "", 
  4532., 55.56, 1.701583*^6, 1935.907, 32.4, 2.372, 1.387, 43290.705, "", 
  151.689, 16.52, 5.8, 37.6, "", 2., 77.29, 0.852}, 
 {"BHR", "Asia", "Bahrain", "2021-02-28", 122394., 616., 655., 449., 5., 
  3.714, 71929.492, 362.016, 384.936, 263.872, 2.938, 2.183, 1.01, "", "", 
  "", "", "", "", "", "", 13147., 3.077307*^6, 1808.497, 7.726, 13794., 
  8.107, 0.047, 21.1, "units unclear", "", 298171., "", "", 7712., "", 17.52, 
  "", 4532., 55.56, 1.701583*^6, 1935.907, 32.4, 2.372, 1.387, 43290.705, "", 
  151.689, 16.52, 5.8, 37.6, "", 2., 77.29, 0.852}, 
 {"BHR", "Asia", "Bahrain", "2021-03-01", 123039., 645., 644.143, 452., 3., 
  3.286, 72308.55, 379.059, 378.555, 265.635, 1.763, 1.931, 1.01, "", "", "", 
  "", "", "", "", "", 15019., 3.092326*^6, 1817.323, 8.826, 14020., 8.239, 
  0.046, 21.8, "units unclear", "", 301103., "", "", 7712., "", 17.7, "", 
  4532., 55.56, 1.701583*^6, 1935.907, 32.4, 2.372, 1.387, 43290.705, "", 
  151.689, 16.52, 5.8, 37.6, "", 2., 77.29, 0.852}, 
 {"BHR", "Asia", "Bahrain", "2021-03-02", 123531., 492., 618., 453., 1., 
  2.857, 72597.693, 289.143, 363.191, 266.223, 0.588, 1.679, 1.01, "", "", 
  "", "", "", "", "", "", 15393., 3.107719*^6, 1826.369, 9.046, 14191., 8.34, 
  0.044, 23., "units unclear", "", 302671., "", "", 7712., "", 17.79, "", 
  4532., 55.56, 1.701583*^6, 1935.907, 32.4, 2.372, 1.387, 43290.705, "", 
  151.689, 16.52, 5.8, 37.6, "", 2., 77.29, 0.852}, 
 {"BHR", "Asia", "Bahrain", "2021-03-03", 124269., 738., 630.143, 458., 5., 
  3., 73031.407, 433.714, 370.327, 269.161, 2.938, 1.763, 1.01, "", "", "", 
  "", "", "", "", "", 13010., 3.120729*^6, 1834.015, 7.646, 14160., 8.322, 
  0.045, 22.5, "units unclear", "", 303962., "", "", 7712., "", 17.86, "", 
  4532., 55.56, 1.701583*^6, 1935.907, 32.4, 2.372, 1.387, 43290.705, "", 
  151.689, 16.52, 5.8, 37.6, "", 2., 77.29, 0.852}, 
 {"BHR", "Asia", "Bahrain", "2021-03-04", 124857., 588., 623.143, 462., 4., 
  3.286, 73376.967, 345.561, 366.214, 271.512, 2.351, 1.931, 1.01, "", "", 
  "", "", "", "", "", "", 15158., 3.135887*^6, 1842.923, 8.908, 14390., 
  8.457, 0.043, 23.1, "units unclear", "", 305619., "", "", 7712., "", 17.96, 
  "", 4532., 55.56, 1.701583*^6, 1935.907, 32.4, 2.372, 1.387, 43290.705, "", 
  151.689, 16.52, 5.8, 37.6, "", 2., 77.29, 0.852}, 
 {"BHR", "Asia", "Bahrain", "2021-03-05", 125514., 657., 626.714, 468., 6., 
  3.714, 73763.078, 386.111, 368.312, 275.038, 3.526, 2.183, 1.01, "", "", 
  "", "", "", "", "", "", 15511., 3.151398*^6, 1852.039, 9.116, 14507., 
  8.526, 0.043, 23.1, "units unclear", "", 307142., "", "", 7712., "", 18.05, 
  "", 4532., 55.56, 1.701583*^6, 1935.907, 32.4, 2.372, 1.387, 43290.705, "", 
  151.689, 16.52, 5.8, 37.6, "", 2., 77.29, 0.852}, 
 {"BHR", "Asia", "Bahrain", "2021-03-06", 126126., 612., 621.143, 469., 1., 
  3.571, 74122.743, 359.665, 365.038, 275.626, 0.588, 2.099, 1.02, "", "", 
  "", "", "", "", "", "", 14934., 3.166332*^6, 1860.815, 8.777, 14596., 
  8.578, 0.043, 23.5, "units unclear", 506519., 307145., 199374., "", 7712., 
  29.77, 18.05, 11.72, 4532., 55.56, 1.701583*^6, 1935.907, 32.4, 2.372, 
  1.387, 43290.705, "", 151.689, 16.52, 5.8, 37.6, "", 2., 77.29, 0.852}, 
 {"BHR", "Asia", "Bahrain", "2021-03-07", 126602., 476., 601.143, 472., 3., 
  3.286, 74402.483, 279.74, 353.284, 277.389, 1.763, 1.931, 1.02, "", "", "", 
  "", "", "", "", "", 13179., 3.179511*^6, 1868.561, 7.745, 14601., 8.581, 
  0.041, 24.3, "units unclear", 509907., 308465., 201442., 3388., 7094., 
  29.97, 18.13, 11.84, 4169., 55.56, 1.701583*^6, 1935.907, 32.4, 2.372, 
  1.387, 43290.705, "", 151.689, 16.52, 5.8, 37.6, "", 2., 77.29, 0.852}, 
 {"BHR", "Asia", "Bahrain", "2021-03-08", 127255., 653., 602.286, 473., 1., 
  3., 74786.243, 383.76, 353.956, 277.976, 0.588, 1.763, 1.02, "", "", "", 
  "", "", "", "", "", 14715., 3.194226*^6, 1877.208, 8.648, 14557., 8.555, 
  0.041, 24.2, "units unclear", 512420., 309741., 202679., 2513., 6352., 
  30.11, 18.2, 11.91, 3733., 55.56, 1.701583*^6, 1935.907, 32.4, 2.372, 
  1.387, 43290.705, "", 151.689, 16.52, 5.8, 37.6, "", 2., 77.29, 0.852}, 
 {"BHR", "Asia", "Bahrain", "2021-03-09", 127800., 545., 609.857, 474., 1., 
  3., 75106.533, 320.29, 358.406, 278.564, 0.588, 1.763, 1.03, "", "", "", 
  "", "", "", "", "", "", "", "", "", 14704., 8.641, 0.041, 24.1, 
  "units unclear", 514559., 310644., 203915., 2139., 5556., 30.24, 18.26, 
  11.98, 3265., 55.56, 1.701583*^6, 1935.907, 32.4, 2.372, 1.387, 43290.705, 
  "", 151.689, 16.52, 5.8, 37.6, "", 2., 77.29, 0.852}, 
 {"BHR", "Asia", "Bahrain", "2021-03-10", 128428., 628., 594.143, 476., 2., 
  2.571, 75475.601, 369.068, 349.171, 279.74, 1.175, 1.511, 1.03, "", "", "", 
  "", "", "", "", "", "", "", "", "", 15192., 8.928, 0.039, 25.6, 
  "units unclear", 517901., 311829., 206072., 3342., 4931., 30.44, 18.33, 
  12.11, 2898., 61.11, 1.701583*^6, 1935.907, 32.4, 2.372, 1.387, 43290.705, 
  "", 151.689, 16.52, 5.8, 37.6, "", 2., 77.29, 0.852}, 
 {"BHR", "Asia", "Bahrain", "2021-03-11", 129081., 653., 603.429, 478., 2., 
  2.286, 75859.362, 383.76, 354.628, 280.915, 1.175, 1.343, 1.04, "", "", "", 
  "", "", "", "", "", "", "", "", "", 15372., 9.034, 0.039, 25.5, 
  "units unclear", 520429., 312104., 208325., 2528., 4191., 30.58, 18.34, 
  12.24, 2463., 61.11, 1.701583*^6, 1935.907, 32.4, 2.372, 1.387, 43290.705, 
  "", 151.689, 16.52, 5.8, 37.6, "", 2., 77.29, 0.852}, 
 {"BHR", "Asia", "Bahrain", "2021-03-12", 129825., 744., 615.857, 480., 2., 
  1.714, 76296.601, 437.24, 361.932, 282.09, 1.175, 1.007, 1.04, "", "", "", 
  "", "", "", "", "", "", 3.259914*^6, 1915.813, "", 15502., 9.11, 0.04, 
  25.2, "units unclear", 522344., 312119., 210225., 1915., 3362., 30.7, 
  18.34, 12.35, 1976., 61.11, 1.701583*^6, 1935.907, 32.4, 2.372, 1.387, 
  43290.705, "", 151.689, 16.52, 5.8, 37.6, "", 2., 77.29, 0.852}, 
 {"BHR", "Asia", "Bahrain", "2021-03-13", 130404., 579., 611.143, 481., 1., 
  1.714, 76636.873, 340.271, 359.161, 282.678, 0.588, 1.007, 1.05, "", "", 
  "", "", "", "", "", "", "", "", "", "", 15542., 9.134, 0.039, 25.4, 
  "units unclear", 534625., 322508., 212117., 12281., 4015., 31.42, 18.95, 
  12.47, 2360., 61.11, 1.701583*^6, 1935.907, 32.4, 2.372, 1.387, 43290.705, 
  "", 151.689, 16.52, 5.8, 37.6, "", 2., 77.29, 0.852}, 
 {"BHR", "Asia", "Bahrain", "2021-03-14", 131001., 597., 628.429, 484., 3., 
  1.714, 76987.723, 350.85, 369.32, 284.441, 1.763, 1.007, 1.05, "", "", "", 
  "", "", "", "", "", "", "", "", "", 15832., 9.304, 0.04, 25.2, 
  "units unclear", 551197., 337016., 214181., 16572., 5899., 32.39, 19.81, 
  12.59, 3467., 61.11, 1.701583*^6, 1935.907, 32.4, 2.372, 1.387, 43290.705, 
  "", 151.689, 16.52, 5.8, 37.6, "", 2., 77.29, 0.852}, 
 {"BHR", "Asia", "Bahrain", "2021-03-15", 131683., 682., 632.571, 485., 1., 
  1.714, 77388.526, 400.803, 371.755, 285.029, 0.588, 1.007, 1.06, "", "", 
  "", "", "", "", "", "", "", 3.305543*^6, 1942.628, "", 15902., 9.345, 0.04, 
  25.1, "units unclear", 566796., 349970., 216826., 15599., 7768., 33.31, 
  20.57, 12.74, 4565., 53.7, 1.701583*^6, 1935.907, 32.4, 2.372, 1.387, 
  43290.705, "", 151.689, 16.52, 5.8, 37.6, "", 2., 77.29, 0.852}, 
 {"BHR", "Asia", "Bahrain", "2021-03-16", 132369., 686., 652.714, 487., 2., 
  1.857, 77791.68, 403.154, 383.592, 286.204, 1.175, 1.091, 1.06, "", "", "", 
  "", "", "", "", "", "", "", "", "", 15821., 9.298, 0.041, 24.2, 
  "units unclear", 580539., 361241., 219298., 13743., 9426., 34.12, 21.23, 
  12.89, 5540., 53.7, 1.701583*^6, 1935.907, 32.4, 2.372, 1.387, 43290.705, 
  "", 151.689, 16.52, 5.8, 37.6, "", 2., 77.29, 0.852}, 
 {"BHR", "Asia", "Bahrain", "2021-03-17", 133137., 768., 672.714, 489., 2., 
  1.857, 78243.024, 451.344, 395.346, 287.379, 1.175, 1.091, 1.07, "", "", 
  "", "", "", "", "", "", "", "", "", "", 15739., 9.25, 0.043, 23.4, 
  "units unclear", 597446., 374873., 222573., 16907., 11364., 35.11, 22.03, 
  13.08, 6678., 53.7, 1.701583*^6, 1935.907, 32.4, 2.372, 1.387, 43290.705, 
  "", 151.689, 16.52, 5.8, 37.6, "", 2., 77.29, 0.852}, 
 {"BHR", "Asia", "Bahrain", "2021-03-18", 133779., 642., 671.143, 491., 2., 
  1.857, 78620.32, 377.296, 394.423, 288.555, 1.175, 1.091, 1.07, "", "", "", 
  "", "", "", "", "", "", "", "", "", 15658., 9.202, 0.043, 23.3, 
  "units unclear", 613946., 386426., 227520., 16500., 13360., 36.08, 22.71, 
  13.37, 7852., 53.7, 1.701583*^6, 1935.907, 32.4, 2.372, 1.387, 43290.705, 
  "", 151.689, 16.52, 5.8, 37.6, "", 2., 77.29, 0.852}, 
 {"BHR", "Asia", "Bahrain", "2021-03-19", 134510., 731., 669.286, 493., 2., 
  1.857, 79049.92, 429.6, 393.331, 289.73, 1.175, 1.091, 1.08, "", "", "", 
  "", "", "", "", "", "", 3.368947*^6, 1979.89, "", 15576., 9.154, 0.043, 
  23.3, "units unclear", 626751., 396356., 230395., 12805., 14915., 36.83, 
  23.29, 13.54, 8765., 53.7, 1.701583*^6, 1935.907, 32.4, 2.372, 1.387, 
  43290.705, "", 151.689, 16.52, 5.8, 37.6, "", 2., 77.29, 0.852}, 
 {"BHR", "Asia", "Bahrain", "2021-03-20", 135326., 816., 703.143, 498., 5., 
  2.429, 79529.473, 479.553, 413.229, 292.669, 2.938, 1.427, 1.08, "", "", 
  "", "", "", "", "", "", "", "", "", "", 15591., 9.163, 0.045, 22.2, 
  "units unclear", 640104., 407322., 232782., 13353., 15068., 37.62, 23.94, 
  13.68, 8855., 53.7, 1.701583*^6, 1935.907, 32.4, 2.372, 1.387, 43290.705, 
  "", 151.689, 16.52, 5.8, 37.6, "", 2., 77.29, 0.852}, 
 {"BHR", "Asia", "Bahrain", "2021-03-21", 135982., 656., 711.571, 500., 2., 
  2.286, 79914.997, 385.523, 418.182, 293.844, 1.175, 1.343, 1.09, "", "", 
  "", "", "", "", "", "", "", "", "", "", 15606., 9.171, 0.046, 21.9, 
  "units unclear", 653236., 417364., 235872., 13132., 14577., 38.39, 24.53, 
  13.86, 8567., 53.7, 1.701583*^6, 1935.907, 32.4, 2.372, 1.387, 43290.705, 
  "", 151.689, 16.52, 5.8, 37.6, "", 2., 77.29, 0.852}, 
 {"BHR", "Asia", "Bahrain", "2021-03-22", 136741., 759., 722.571, 502., 2., 
  2.429, 80361.052, 446.055, 424.647, 295.019, 1.175, 1.427, 1.09, "", "", 
  "", "", "", "", "", "", "", 3.414888*^6, 2006.889, "", 15621., 9.18, 0.046, 
  21.6, "units unclear", 667155., 428240., 238915., 13919., 14337., 39.21, 
  25.17, 14.04, 8426., 53.7, 1.701583*^6, 1935.907, 32.4, 2.372, 1.387, 
  43290.705, "", 151.689, 16.52, 5.8, 37.6, "", 2., 77.29, 0.852}, 
 {"BHR", "Asia", "Bahrain", "2021-03-23", 137550., 809., 740.143, 503., 1., 
  2.286, 80836.492, 475.44, 434.973, 295.607, 0.588, 1.343, 1.09, "", "", "", 
  "", "", "", "", "", 16030., 3.430918*^6, 2016.31, 9.421, 15646., 9.195, 
  0.047, 21.1, "units unclear", 680081., 439433., 240648., 12926., 14220., 
  39.97, 25.82, 14.14, 8357., 56.48, 1.701583*^6, 1935.907, 32.4, 2.372, 
  1.387, 43290.705, "", 151.689, 16.52, 5.8, 37.6, "", 2., 77.29, 0.852}, 
 {"BHR", "Asia", "Bahrain", "2021-03-24", 138283., 733., 735.143, 507., 4., 
  2.571, 81267.267, 430.775, 432.035, 297.958, 2.351, 1.511, 1.1, "", "", "", 
  "", "", "", "", "", "", "", "", "", 15814., 9.294, 0.046, 21.5, 
  "units unclear", 694679., 452551., 242128., 14598., 13890., 40.83, 26.6, 
  14.23, 8163., 56.48, 1.701583*^6, 1935.907, 32.4, 2.372, 1.387, 43290.705, 
  "", 151.689, 16.52, 5.8, 37.6, "", 2., 77.29, 0.852}, 
 {"BHR", "Asia", "Bahrain", "2021-03-25", 139124., 841., 763.571, 508., 1., 
  2.429, 81761.513, 494.246, 448.742, 298.546, 0.588, 1.427, 1.1, "", "", "", 
  "", "", "", "", "", "", 3.464973*^6, 2036.323, "", 15982., 9.392, 0.048, 
  20.9, "units unclear", 707980., 464040., 243940., 13301., 13433., 41.61, 
  27.27, 14.34, 7894., 56.48, 1.701583*^6, 1935.907, 32.4, 2.372, 1.387, 
  43290.705, "", 151.689, 16.52, 5.8, 37.6, "", 2., 77.29, 0.852}, 
 {"BHR", "Asia", "Bahrain", "2021-03-26", 139953., 829., 777.571, 512., 4., 
  2.714, 82248.706, 487.193, 456.969, 300.896, 2.351, 1.595, 1.1, "", "", "", 
  "", "", "", "", "", 18286., 3.483259*^6, 2047.07, 10.746, 16330., 9.597, 
  0.048, 21., "units unclear", 717408., 471927., 245481., 9428., 12951., 
  42.16, 27.73, 14.43, 7611., 56.48, 1.701583*^6, 1935.907, 32.4, 2.372, 
  1.387, 43290.705, "", 151.689, 16.52, 5.8, 37.6, "", 2., 77.29, 0.852}, 
 {"BHR", "Asia", "Bahrain", "2021-03-27", 140818., 865., 784.571, 513., 1., 
  2.143, 82757.056, 508.35, 461.083, 301.484, 0.588, 1.259, 1.11, "", "", "", 
  "", "", "", "", "", 16356., 3.499615*^6, 2056.682, 9.612, 16479., 9.685, 
  0.048, 21., "units unclear", 724001., 478094., 245907., 6593., 11985., 
  42.55, 28.1, 14.45, 7043., 56.48, 1.701583*^6, 1935.907, 32.4, 2.372, 
  1.387, 43290.705, "", 151.689, 16.52, 5.8, 37.6, "", 2., 77.29, 0.852}, 
 {"BHR", "Asia", "Bahrain", "2021-03-28", 141845., 1027., 837.571, 513., 0., 
  1.857, 83360.612, 603.556, 492.231, 301.484, 0., 1.091, 1.11, "", "", "", 
  "", "", "", "", "", 14587., 3.514202*^6, 2065.255, 8.573, 16375., 9.623, 
  0.051, 19.6, "units unclear", 735717., 487640., 248077., 11716., 11783., 
  43.24, 28.66, 14.58, 6925., 56.48, 1.701583*^6, 1935.907, 32.4, 2.372, 
  1.387, 43290.705, "", 151.689, 16.52, 5.8, 37.6, "", 2., 77.29, 0.852}, 
 {"BHR", "Asia", "Bahrain", "2021-03-29", 142669., 824., 846.857, 515., 2., 
  1.857, 83844.867, 484.255, 497.688, 302.659, 1.175, 1.091, 1.11, "", "", 
  "", "", "", "", "", "", 16820., 3.531022*^6, 2075.139, 9.885, 16591., 9.75, 
  0.051, 19.6, "units unclear", 747008., 496492., 250516., 11291., 11408., 
  43.9, 29.18, 14.72, 6704., 56.48, 1.701583*^6, 1935.907, 32.4, 2.372, 
  1.387, 43290.705, "", 151.689, 16.52, 5.8, 37.6, "", 2., 77.29, 0.852}, 
 {"BHR", "Asia", "Bahrain", "2021-03-30", 143574., 905., 860.571, 517., 2., 
  2., 84376.724, 531.858, 505.748, 303.835, 1.175, 1.175, 1.11, "", "", "", 
  "", "", "", "", "", 16616., 3.547638*^6, 2084.904, 9.765, 16674., 9.799, 
  0.052, 19.4, "units unclear", 755549., 502541., 253008., 8541., 10781., 
  44.4, 29.53, 14.87, 6336., 56.48, 1.701583*^6, 1935.907, 32.4, 2.372, 
  1.387, 43290.705, "", 151.689, 16.52, 5.8, 37.6, "", 2., 77.29, 0.852}, 
 {"BHR", "Asia", "Bahrain", "2021-03-31", 144445., 871., 880.286, 521., 4., 
  2., 84888.601, 511.876, 517.333, 306.185, 2.351, 1.175, 1.11, "", "", "", 
  "", "", "", "", "", 16243., 3.563881*^6, 2094.45, 9.546, 16562., 9.733, 
  0.053, 18.8, "units unclear", 766317., 510877., 255440., 10768., 10234., 
  45.04, 30.02, 15.01, 6014., 56.48, 1.701583*^6, 1935.907, 32.4, 2.372, 
  1.387, 43290.705, "", 151.689, 16.52, 5.8, 37.6, "", 2., 77.29, 0.852}, 
 {"BHR", "Asia", "Bahrain", "2021-04-01", 145380., 935., 893.714, 523., 2., 
  2.143, 85438.089, 549.488, 525.225, 307.361, 1.175, 1.259, 1.12, "", "", 
  "", "", "", "", "", "", 17280., 3.581161*^6, 2104.606, 10.155, 16598., 
  9.754, 0.054, 18.6, "units unclear", 775196., 517603., 257593., 8879., 
  9602., 45.56, 30.42, 15.14, 5643., 56.48, 1.701583*^6, 1935.907, 32.4, 
  2.372, 1.387, 43290.705, "", 151.689, 16.52, 5.8, 37.6, "", 2., 77.29, 
  0.852}, {"BHR", "Asia", "Bahrain", "2021-04-02", 146454., 1074., 928.714, 
  527., 4., 2.143, 86069.266, 631.177, 545.794, 309.712, 2.351, 1.259, 1.12, 
  "", "", "", "", "", "", "", "", 17392., 3.598553*^6, 2114.827, 10.221, 
  16471., 9.68, 0.056, 17.7, "units unclear", 782530., 522955., 259575., 
  7334., 9303., 45.99, 30.73, 15.25, 5467., 56.48, 1.701583*^6, 1935.907, 
  32.4, 2.372, 1.387, 43290.705, "", 151.689, 16.52, 5.8, 37.6, "", 2., 
  77.29, 0.852}, {"BHR", "Asia", "Bahrain", "2021-04-03", 147770., 1316., 
  993.143, 531., 4., 2.571, 86842.664, 773.397, 583.658, 312.062, 2.351, 
  1.511, 1.12, "", "", "", "", "", "", "", "", 17835., 3.616388*^6, 2125.308, 
  10.481, 16682., 9.804, 0.06, 16.8, "units unclear", 797924., 527339., 
  270585., 15394., 10560., 46.89, 30.99, 15.9, 6206., 56.48, 1.701583*^6, 
  1935.907, 32.4, 2.372, 1.387, 43290.705, "", 151.689, 16.52, 5.8, 37.6, "", 
  2., 77.29, 0.852}, {"BHR", "Asia", "Bahrain", "2021-04-04", 148817., 1047., 
  996., 536., 5., 3.286, 87457.973, 615.309, 585.337, 315.001, 2.938, 1.931, 
  1.11, "", "", "", "", "", "", "", "", 17147., 3.633535*^6, 2135.385, 
  10.077, 17048., 10.019, 0.058, 17.1, "units unclear", 817379., 530415., 
  286964., 19455., 11666., 48.04, 31.17, 16.86, 6856., 56.48, 1.701583*^6, 
  1935.907, 32.4, 2.372, 1.387, 43290.705, "", 151.689, 16.52, 5.8, 37.6, "", 
  2., 77.29, 0.852}, {"BHR", "Asia", "Bahrain", "2021-04-05", 149791., 974., 
  1017.429, 541., 5., 3.714, 88030.381, 572.408, 597.931, 317.939, 2.938, 
  2.183, 1.11, "", "", "", "", "", "", "", "", 18112., 3.651647*^6, 2146.029, 
  10.644, 17232., 10.127, 0.059, 16.9, "units unclear", 836788., 534356., 
  302432., 19409., 12826., 49.18, 31.4, 17.77, 7538., 56.48, 1.701583*^6, 
  1935.907, 32.4, 2.372, 1.387, 43290.705, "", 151.689, 16.52, 5.8, 37.6, "", 
  2., 77.29, 0.852}, {"BHR", "Asia", "Bahrain", "2021-04-06", 150811., 1020., 
  1033.857, 545., 4., 4., 88629.823, 599.442, 607.585, 320.29, 2.351, 2.351, 
  1.1, "", "", "", "", "", "", "", "", 17646., 3.669293*^6, 2156.4, 10.37, 
  17379., 10.213, 0.059, 16.8, "units unclear", 856326., 539956., 316370., 
  19538., 14397., 50.33, 31.73, 18.59, 8461., 56.48, 1.701583*^6, 1935.907, 
  32.4, 2.372, 1.387, 43290.705, "", 151.689, 16.52, 5.8, 37.6, "", 2., 
  77.29, 0.852}, {"BHR", "Asia", "Bahrain", "2021-04-07", 151931., 1120., 
  1069.429, 547., 2., 3.714, 89288.034, 658.211, 628.49, 321.465, 1.175, 
  2.183, 1.1, "", "", "", "", "", "", "", "", 17331., 3.686624*^6, 2166.585, 
  10.185, 17535., 10.305, 0.061, 16.4, "units unclear", 879825., 546540., 
  333285., 23499., 16215., 51.71, 32.12, 19.59, 9529., 56.48, 1.701583*^6, 
  1935.907, 32.4, 2.372, 1.387, 43290.705, "", 151.689, 16.52, 5.8, 37.6, "", 
  2., 77.29, 0.852}, {"BHR", "Asia", "Bahrain", "2021-04-08", 153074., 1143., 
  1099.143, 548., 1., 3.571, 89959.761, 671.727, 645.953, 322.053, 0.588, 
  2.099, 1.1, "", "", "", "", "", "", "", "", 18103., 3.704727*^6, 2177.224, 
  10.639, 17652., 10.374, 0.062, 16.1, "units unclear", 900875., 552084., 
  348791., 21050., 17954., 52.94, 32.45, 20.5, 10551., 56.48, 1.701583*^6, 
  1935.907, 32.4, 2.372, 1.387, 43290.705, "", 151.689, 16.52, 5.8, 37.6, "", 
  2., 77.29, 0.852}, {"BHR", "Asia", "Bahrain", "2021-04-09", 154280., 1206., 
  1118., 550., 2., 3.286, 90668.513, 708.752, 657.035, 323.228, 1.175, 1.931, 
  1.09, "", "", "", "", "", "", "", "", 19377., 3.724104*^6, 2188.611, 
  11.388, 17936., 10.541, 0.062, 16., "units unclear", 919222., 557298., 
  361924., 18347., 19527., 54.02, 32.75, 21.27, 11476., 56.48, 1.701583*^6, 
  1935.907, 32.4, 2.372, 1.387, 43290.705, "", 151.689, 16.52, 5.8, 37.6, "", 
  2., 77.29, 0.852}, {"BHR", "Asia", "Bahrain", "2021-04-10", 155402., 1122., 
  1090.286, 554., 4., 3.286, 91327.899, 659.386, 640.748, 325.579, 2.351, 
  1.931, 1.09, "", "", "", "", "", "", "", "", 20170., 3.744274*^6, 2200.465, 
  11.854, 18269., 10.736, 0.06, 16.8, "units unclear", 939068., 562253., 
  376815., 19846., 20163., 55.19, 33.04, 22.14, 11850., 56.48, 1.701583*^6, 
  1935.907, 32.4, 2.372, 1.387, 43290.705, "", 151.689, 16.52, 5.8, 37.6, "", 
  2., 77.29, 0.852}, {"BHR", "Asia", "Bahrain", "2021-04-11", 156462., 1060., 
  1092.143, 557., 3., 3., 91950.848, 622.949, 641.839, 327.342, 1.763, 1.763, 
  1.08, "", "", "", "", "", "", "", "", 17257., 3.761531*^6, 2210.607, 
  10.142, 18285., 10.746, 0.06, 16.7, "units unclear", 956471., 565171., 
  391300., 17403., 19870., 56.21, 33.21, 23., 11677., 56.48, 1.701583*^6, 
  1935.907, 32.4, 2.372, 1.387, 43290.705, "", 151.689, 16.52, 5.8, 37.6, "", 
  2., 77.29, 0.852}, {"BHR", "Asia", "Bahrain", "2021-04-12", 157729., 1267., 
  1134., 562., 5., 3., 92695.449, 744.601, 666.438, 330.281, 2.938, 1.763, 
  1.08, "", "", "", "", "", "", "", "", 18235., 3.779766*^6, 2221.323, 
  10.716, 18303., 10.756, 0.062, 16.1, "units unclear", 973982., 568892., 
  405090., 17511., 19599., 57.24, 33.43, 23.81, 11518., 56.48, 1.701583*^6, 
  1935.907, 32.4, 2.372, 1.387, 43290.705, "", 151.689, 16.52, 5.8, 37.6, "", 
  2., 77.29, 0.852}, {"BHR", "Asia", "Bahrain", "2021-04-13", 158789., 1060., 
  1139.714, 566., 4., 3., 93318.398, 622.949, 669.796, 332.631, 2.351, 1.763, 
  1.07, "", "", "", "", "", "", "", "", 18706., 3.798472*^6, 2232.317, 
  10.993, 18454., 10.845, 0.062, 16.2, "units unclear", 989363., 573564., 
  415799., 15381., 19005., 58.14, 33.71, 24.44, 11169., 56.48, 1.701583*^6, 
  1935.907, 32.4, 2.372, 1.387, 43290.705, "", 151.689, 16.52, 5.8, 37.6, "", 
  2., 77.29, 0.852}, {"BHR", "Asia", "Bahrain", "2021-04-14", 159964., 1175., 
  1147.571, 569., 3., 3.143, 94008.932, 690.533, 674.414, 334.395, 1.763, 
  1.847, 1.07, "", "", "", "", "", "", "", "", 17354., 3.815826*^6, 2242.515, 
  10.199, 18457., 10.847, 0.062, 16.1, "units unclear", 1.008746*^6, 578085., 
  430661., 19383., 18417., 59.28, 33.97, 25.31, 10823., 56.48, 1.701583*^6, 
  1935.907, 32.4, 2.372, 1.387, 43290.705, "", 151.689, 16.52, 5.8, 37.6, "", 
  2., 77.29, 0.852}, {"BHR", "Asia", "Bahrain", "2021-04-15", 160934., 970., 
  1122.857, 574., 5., 3.714, 94578.989, 570.057, 659.89, 337.333, 2.938, 
  2.183, 1.06, "", "", "", "", "", "", "", "", 18755., 3.834581*^6, 2253.537, 
  11.022, 18551., 10.902, 0.061, 16.5, "units unclear", 1.028323*^6, 582461., 
  445862., 19577., 18207., 60.43, 34.23, 26.2, 10700., 56.48, 1.701583*^6, 
  1935.907, 32.4, 2.372, 1.387, 43290.705, "", 151.689, 16.52, 5.8, 37.6, "", 
  2., 77.29, 0.852}, {"BHR", "Asia", "Bahrain", "2021-04-16", 162089., 1155., 
  1115.571, 581., 7., 4.429, 95257.769, 678.78, 655.608, 341.447, 4.114, 
  2.603, 1.06, "", "", "", "", "", "", "", "", 18287., 3.852868*^6, 2264.284, 
  10.747, 18395., 10.811, 0.061, 16.5, "units unclear", 1.042463*^6, 586279., 
  456184., 14140., 17606., 61.26, 34.45, 26.81, 10347., 56.48, 1.701583*^6, 
  1935.907, 32.4, 2.372, 1.387, 43290.705, "", 151.689, 16.52, 5.8, 37.6, "", 
  2., 77.29, 0.852}, {"BHR", "Asia", "Bahrain", "2021-04-17", 163113., 1024., 
  1101.571, 588., 7., 4.857, 95859.561, 601.793, 647.38, 345.561, 4.114, 
  2.854, 1.06, "", "", "", "", "", "", "", "", "", "", "", "", 17906., 
  10.523, 0.062, 16.3, "units unclear", 1.05505*^6, 591761., 463289., 12587., 
  16569., 62., 34.78, 27.23, 9737., 56.48, 1.701583*^6, 1935.907, 32.4, 
  2.372, 1.387, 43290.705, "", 151.689, 16.52, 5.8, 37.6, "", 2., 77.29, 
  0.852}, {"BHR", "Asia", "Bahrain", "2021-04-18", 164110., 997., 1092.571, 
  594., 6., 5.286, 96445.486, 585.925, 642.091, 349.087, 3.526, 3.106, 1.05, 
  "", "", "", "", "", "", "", "", "", "", "", "", 17833., 10.48, 0.061, 16.3, 
  "units unclear", 1.077488*^6, 602644., 474844., 22438., 17288., 63.32, 
  35.42, 27.91, 10160., 56.48, 1.701583*^6, 1935.907, 32.4, 2.372, 1.387, 
  43290.705, "", 151.689, 16.52, 5.8, 37.6, "", 2., 77.29, 0.852}, 
 {"BHR", "Asia", "Bahrain", "2021-04-19", 165118., 1008., 1055.571, 600., 6., 
  5.429, 97037.876, 592.39, 620.347, 352.613, 3.526, 3.19, 1.05, "", "", "", 
  "", "", "", "", "", "", 3.903112*^6, 2293.812, "", 17621., 10.356, 0.06, 
  16.7, "units unclear", 1.097352*^6, 612834., 484518., 19864., 17624., 
  64.49, 36.02, 28.47, 10357., 56.48, 1.701583*^6, 1935.907, 32.4, 2.372, 
  1.387, 43290.705, "", 151.689, 16.52, 5.8, 37.6, "", 2., 77.29, 0.852}, 
 {"BHR", "Asia", "Bahrain", "2021-04-20", 166157., 1039., 1052.571, 605., 5., 
  5.571, 97648.484, 610.608, 618.584, 355.551, 2.938, 3.274, 1.05, "", "", 
  "", "", "", "", "", "", 15266., 3.918378*^6, 2302.784, 8.972, 17129., 
  10.067, 0.061, 16.3, "units unclear", 1.118519*^6, 627047., 491472., 
  21167., 18451., 65.73, 36.85, 28.88, 10843., 56.48, 1.701583*^6, 1935.907, 
  32.4, 2.372, 1.387, 43290.705, "", 151.689, 16.52, 5.8, 37.6, "", 2., 
  77.29, 0.852}, {"BHR", "Asia", "Bahrain", "2021-04-21", 167165., 1008., 
  1028.714, 607., 2., 5.429, 98240.873, 592.39, 604.563, 356.727, 1.175, 
  3.19, 1.06, "", "", "", "", "", "", "", "", 16357., 3.934735*^6, 2312.397, 
  9.613, 16987., 9.983, 0.061, 16.5, "units unclear", 1.137478*^6, 637548., 
  499930., 18959., 18390., 66.85, 37.47, 29.38, 10808., 56.48, 1.701583*^6, 
  1935.907, 32.4, 2.372, 1.387, 43290.705, "", 151.689, 16.52, 5.8, 37.6, "", 
  2., 77.29, 0.852}, {"BHR", "Asia", "Bahrain", "2021-04-22", 168201., 1036., 
  1038.143, 614., 7., 5.714, 98849.718, 608.845, 610.104, 360.84, 4.114, 
  3.358, 1.06, "", "", "", "", "", "", "", "", 15257., 3.949992*^6, 2321.363, 
  8.966, 16487., 9.689, 0.063, 15.9, "units unclear", 1.149633*^6, 642572., 
  507061., 12155., 17330., 67.56, 37.76, 29.8, 10185., 56.48, 1.701583*^6, 
  1935.907, 32.4, 2.372, 1.387, 43290.705, "", 151.689, 16.52, 5.8, 37.6, "", 
  2., 77.29, 0.852}, {"BHR", "Asia", "Bahrain", "2021-04-23", 169254., 1053., 
  1023.571, 617., 3., 5.143, 99468.554, 618.836, 601.541, 362.604, 1.763, 
  3.022, 1.06, "", "", "", "", "", "", "", "", 17769., 3.967761*^6, 2331.806, 
  10.443, 16413., 9.646, 0.062, 16., "units unclear", 1.156806*^6, 646919., 
  509887., 7173., 16335., 67.98, 38.02, 29.97, 9600., 56.48, 1.701583*^6, 
  1935.907, 32.4, 2.372, 1.387, 43290.705, "", 151.689, 16.52, 5.8, 37.6, "", 
  2., 77.29, 0.852}, {"BHR", "Asia", "Bahrain", "2021-04-24", 170335., 1081., 
  1031.714, 620., 3., 4.571, 100103.844, 635.291, 606.326, 364.367, 1.763, 
  2.687, 1.07, "", "", "", "", "", "", "", "", 15567., 3.983328*^6, 2340.954, 
  9.149, 16245., 9.547, 0.064, 15.7, "units unclear", 1.16865*^6, 652170., 
  516480., 11844., 16229., 68.68, 38.33, 30.35, 9538., 53.7, 1.701583*^6, 
  1935.907, 32.4, 2.372, 1.387, 43290.705, "", 151.689, 16.52, 5.8, 37.6, "", 
  2., 77.29, 0.852}, {"BHR", "Asia", "Bahrain", "2021-04-25", 171370., 1035., 
  1037.143, 624., 4., 4.286, 100712.102, 608.257, 609.516, 366.717, 2.351, 
  2.519, 1.07, "", "", "", "", "", "", "", "", 14277., 3.997605*^6, 2349.345, 
  8.39, 15892., 9.34, 0.065, 15.3, "units unclear", 1.180735*^6, 659990., 
  520745., 12085., 14750., 69.39, 38.79, 30.6, 8668., 53.7, 1.701583*^6, 
  1935.907, 32.4, 2.372, 1.387, 43290.705, "", 151.689, 16.52, 5.8, 37.6, "", 
  2., 77.29, 0.852}, {"BHR", "Asia", "Bahrain", "2021-04-26", 172576., 1206., 
  1065.429, 625., 1., 3.571, 101420.853, 708.752, 626.14, 367.305, 0.588, 
  2.099, 1.07, "", "", "", "", "", "", "", "", 15751., 4.013356*^6, 2358.601, 
  9.257, 15749., 9.255, 0.068, 14.8, "units unclear", 1.193039*^6, 667979., 
  525060., 12304., 13670., 70.11, 39.26, 30.86, 8034., 53.7, 1.701583*^6, 
  1935.907, 32.4, 2.372, 1.387, 43290.705, "", 151.689, 16.52, 5.8, 37.6, "", 
  2., 77.29, 0.852}, {"BHR", "Asia", "Bahrain", "2021-04-27", 173548., 972., 
  1055.857, 626., 1., 3., 101992.086, 571.233, 620.515, 367.893, 0.588, 
  1.763, 1.08, "", "", "", "", "", "", "", "", 16305., 4.029661*^6, 2368.184, 
  9.582, 15898., 9.343, 0.066, 15.1, "units unclear", 1.206763*^6, 676945., 
  529818., 13724., 12606., 70.92, 39.78, 31.14, 7408., 53.7, 1.701583*^6, 
  1935.907, 32.4, 2.372, 1.387, 43290.705, "", 151.689, 16.52, 5.8, 37.6, "", 
  2., 77.29, 0.852}, {"BHR", "Asia", "Bahrain", "2021-04-28", 174659., 1111., 
  1070.571, 632., 6., 3.571, 102645.008, 652.921, 629.162, 371.419, 3.526, 
  2.099, 1.08, "", "", "", "", "", "", "", "", 14772., 4.044433*^6, 2376.865, 
  8.681, 15671., 9.21, 0.068, 14.6, "units unclear", 1.216359*^6, 681686., 
  534673., 9596., 11269., 71.48, 40.06, 31.42, 6623., 53.7, 1.701583*^6, 
  1935.907, 32.4, 2.372, 1.387, 43290.705, "", 151.689, 16.52, 5.8, 37.6, "", 
  2., 77.29, 0.852}, {"BHR", "Asia", "Bahrain", "2021-04-29", 175752., 1093., 
  1078.714, 639., 7., 3.571, 103287.351, 642.343, 633.947, 375.533, 4.114, 
  2.099, 1.09, "", "", "", "", "", "", "", "", 15578., 4.060011*^6, 2386.02, 
  9.155, 15717., 9.237, 0.069, 14.6, "units unclear", 1.224175*^6, 685353., 
  538822., 7816., 10649., 71.94, 40.28, 31.67, 6258., 53.7, 1.701583*^6, 
  1935.907, 32.4, 2.372, 1.387, 43290.705, "", 151.689, 16.52, 5.8, 37.6, "", 
  2., 77.29, 0.852}, {"BHR", "Asia", "Bahrain", "2021-04-30", 176934., 1182., 
  1097.143, 646., 7., 4.143, 103981.998, 694.647, 644.778, 379.646, 4.114, 
  2.435, 1.09, "", "", "", "", "", "", "", "", 19055., 4.079066*^6, 2397.218, 
  11.198, 15901., 9.345, 0.069, 14.5, "units unclear", 1.23517*^6, 693423., 
  541747., 10995., 11195., 72.59, 40.75, 31.84, 6579., 53.7, 1.701583*^6, 
  1935.907, 32.4, 2.372, 1.387, 43290.705, "", 151.689, 16.52, 5.8, 37.6, "", 
  2., 77.29, 0.852}, {"BHR", "Asia", "Bahrain", "2021-05-01", 177997., 1063., 
  1094.571, 648., 2., 4., 104606.71, 624.712, 643.267, 380.822, 1.175, 2.351, 
  1.1, "", "", "", "", "", "", "", "", 15428., 4.094494*^6, 2406.285, 9.067, 
  15881., 9.333, 0.069, 14.5, "units unclear", 1.246239*^6, 701922., 544317., 
  11069., 11084., 73.24, 41.25, 31.99, 6514., 53.7, 1.701583*^6, 1935.907, 
  32.4, 2.372, 1.387, 43290.705, "", 151.689, 16.52, 5.8, 37.6, "", 2., 
  77.29, 0.852}, {"BHR", "Asia", "Bahrain", "2021-05-02", 179297., 1300., 
  1132.429, 651., 3., 3.857, 105370.705, 763.994, 665.515, 382.585, 1.763, 
  2.267, 1.11, "", "", "", "", "", "", "", "", 13982., 4.108476*^6, 2414.502, 
  8.217, 15839., 9.308, 0.071, 14., "units unclear", 1.264087*^6, 717024., 
  547063., 17848., 11907., 74.29, 42.14, 32.15, 6998., 53.7, 1.701583*^6, 
  1935.907, 32.4, 2.372, 1.387, 43290.705, "", 151.689, 16.52, 5.8, 37.6, "", 
  2., 77.29, 0.852}, {"BHR", "Asia", "Bahrain", "2021-05-03", 180462., 1165., 
  1126.571, 657., 6., 4.571, 106055.361, 684.657, 662.073, 386.111, 3.526, 
  2.687, 1.12, "", "", "", "", "", "", "", "", 15712., 4.124188*^6, 2423.736, 
  9.234, 15833., 9.305, 0.071, 14.1, "units unclear", 1.283303*^6, 732644., 
  550659., 19216., 12895., 75.42, 43.06, 32.36, 7578., 53.7, 1.701583*^6, 
  1935.907, 32.4, 2.372, 1.387, 43290.705, "", 151.689, 16.52, 5.8, 37.6, "", 
  2., 77.29, 0.852}, {"BHR", "Asia", "Bahrain", "2021-05-04", 181880., 1418., 
  1190.286, 662., 5., 5.143, 106888.703, 833.342, 699.517, 389.049, 2.938, 
  3.022, 1.12, "", "", "", "", "", "", "", "", 15309., 4.139497*^6, 2432.733, 
  8.997, 15691., 9.221, 0.076, 13.2, "units unclear", 1.301773*^6, 747409., 
  554364., 18470., 13573., 76.5, 43.92, 32.58, 7977., 53.7, 1.701583*^6, 
  1935.907, 32.4, 2.372, 1.387, 43290.705, "", 151.689, 16.52, 5.8, 37.6, "", 
  2., 77.29, 0.852}, {"BHR", "Asia", "Bahrain", "2021-05-05", 183330., 1450., 
  1238.714, 664., 2., 4.571, 107740.851, 852.148, 727.978, 390.225, 1.175, 
  2.687, 1.13, "", "", "", "", "", "", "", "", 16235., 4.155732*^6, 2442.274, 
  9.541, 15900., 9.344, 0.078, 12.8, "units unclear", 1.318506*^6, 759975., 
  558531., 16733., 14592., 77.49, 44.66, 32.82, 8576., 53.7, 1.701583*^6, 
  1935.907, 32.4, 2.372, 1.387, 43290.705, "", 151.689, 16.52, 5.8, 37.6, "", 
  2., 77.29, 0.852}, {"BHR", "Asia", "Bahrain", "2021-05-06", 184697., 1367., 
  1277.857, 670., 6., 4.429, 108544.22, 803.37, 750.981, 393.751, 3.526, 
  2.603, 1.13, "", "", "", "", "", "", "", "", 16324., 4.172056*^6, 2451.867, 
  9.593, 16006., 9.407, 0.08, 12.5, "units unclear", 1.334658*^6, 772205., 
  562453., 16152., 15783., 78.44, 45.38, 33.05, 9275., 53.7, 1.701583*^6, 
  1935.907, 32.4, 2.372, 1.387, 43290.705, "", 151.689, 16.52, 5.8, 37.6, "", 
  2., 77.29, 0.852}, {"BHR", "Asia", "Bahrain", "2021-05-07", 186403., 1706., 
  1352.714, 674., 4., 4., 109546.816, 1002.596, 794.974, 396.102, 2.351, 
  2.351, 1.14, "", "", "", "", "", "", "", "", 17701., 4.189757*^6, 2462.27, 
  10.403, 15813., 9.293, 0.086, 11.7, "units unclear", 1.347062*^6, 780894., 
  566168., 12404., 15985., 79.17, 45.89, 33.27, 9394., 53.7, 1.701583*^6, 
  1935.907, 32.4, 2.372, 1.387, 43290.705, "", 151.689, 16.52, 5.8, 37.6, "", 
  2., 77.29, 0.852}, {"BHR", "Asia", "Bahrain", "2021-05-08", 187905., 1502., 
  1415.429, 678., 4., 4.286, 110429.524, 882.707, 831.83, 398.452, 2.351, 
  2.519, 1.14, "", "", "", "", "", "", "", "", 16822., 4.206579*^6, 2472.156, 
  9.886, 16012., 9.41, 0.088, 11.3, "units unclear", 1.357817*^6, 787455., 
  570362., 10755., 15940., 79.8, 46.28, 33.52, 9368., 53.7, 1.701583*^6, 
  1935.907, 32.4, 2.372, 1.387, 43290.705, "", 151.689, 16.52, 5.8, 37.6, "", 
  2., 77.29, 0.852}, {"BHR", "Asia", "Bahrain", "2021-05-09", 189356., 1451., 
  1437., 685., 7., 4.857, 111282.259, 852.735, 844.508, 402.566, 4.114, 
  2.854, 1.14, "", "", "", "", "", "", "", "", 15594., 4.222173*^6, 2481.321, 
  9.164, 16242., 9.545, 0.088, 11.3, "units unclear", 1.375967*^6, 797181., 
  578786., 18150., 15983., 80.86, 46.85, 34.01, 9393., 53.7, 1.701583*^6, 
  1935.907, 32.4, 2.372, 1.387, 43290.705, "", 151.689, 16.52, 5.8, 37.6, "", 
  2., 77.29, 0.852}, {"BHR", "Asia", "Bahrain", "2021-05-10", 191018., 1662., 
  1508., 691., 6., 4.857, 112258.996, 976.738, 886.234, 406.092, 3.526, 
  2.854, 1.15, "", "", "", "", "", "", "", "", 16293., 4.238466*^6, 2490.896, 
  9.575, 16325., 9.594, 0.092, 10.8, "units unclear", 1.394873*^6, 806143., 
  588730., 18906., 15939., 81.98, 47.38, 34.6, 9367., 53.7, 1.701583*^6, 
  1935.907, 32.4, 2.372, 1.387, 43290.705, "", 151.689, 16.52, 5.8, 37.6, "", 
  2., 77.29, 0.852}, {"BHR", "Asia", "Bahrain", "2021-05-11", 192750., 1732., 
  1552.857, 697., 6., 5., 113276.872, 1017.876, 912.596, 409.619, 3.526, 
  2.938, 1.15, "", "", "", "", "", "", "", "", 17554., 4.25602*^6, 2501.212, 
  10.316, 16646., 9.783, 0.093, 10.7, "units unclear", 1.416118*^6, 813728., 
  602390., 21245., 16335., 83.22, 47.82, 35.4, 9600., 53.7, 1.701583*^6, 
  1935.907, 32.4, 2.372, 1.387, 43290.705, "", 151.689, 16.52, 5.8, 37.6, "", 
  2., 77.29, 0.852}, {"BHR", "Asia", "Bahrain", "2021-05-12", 194289., 1539., 
  1565.571, 705., 8., 5.857, 114181.324, 904.452, 920.068, 414.32, 4.702, 
  3.442, 1.15, "", "", "", "", "", "", "", "", 17822., 4.273842*^6, 2511.686, 
  10.474, 16873., 9.916, 0.093, 10.8, "units unclear", 1.434023*^6, 821210., 
  612813., 17905., 16502., 84.28, 48.26, 36.01, 9698., 53.7, 1.701583*^6, 
  1935.907, 32.4, 2.372, 1.387, 43290.705, "", 151.689, 16.52, 5.8, 37.6, "", 
  2., 77.29, 0.852}, {"BHR", "Asia", "Bahrain", "2021-05-13", 196105., 1816., 
  1629.714, 715., 10., 6.429, 115248.566, 1067.242, 957.764, 420.197, 5.877, 
  3.778, 1.15, "", "", "", "", "", "", "", "", 18359., 4.292201*^6, 2522.475, 
  10.789, 17164., 10.087, 0.095, 10.5, "units unclear", 1.440591*^6, 823452., 
  617139., 6568., 15133., 84.66, 48.39, 36.27, 8893., 53.7, 1.701583*^6, 
  1935.907, 32.4, 2.372, 1.387, 43290.705, "", 151.689, 16.52, 5.8, 37.6, "", 
  2., 77.29, 0.852}, {"BHR", "Asia", "Bahrain", "2021-05-14", 197474., 1369., 
  1581.571, 732., 17., 8.286, 116053.111, 804.545, 929.471, 430.188, 9.991, 
  4.869, 1.15, "", "", "", "", "", "", "", "", 15745., 4.307946*^6, 2531.728, 
  9.253, 16884., 9.923, 0.094, 10.7, "units unclear", 1.447963*^6, 826748., 
  621215., 7372., 14414., 85.1, 48.59, 36.51, 8471., 53.7, 1.701583*^6, 
  1935.907, 32.4, 2.372, 1.387, 43290.705, "", 151.689, 16.52, 5.8, 37.6, "", 
  2., 77.29, 0.852}, {"BHR", "Asia", "Bahrain", "2021-05-15", 199093., 1619., 
  1598.286, 737., 5., 8.429, 117004.578, 951.467, 939.293, 433.126, 2.938, 
  4.953, 1.15, "", "", "", "", "", "", "", "", 14253., 4.322199*^6, 2540.105, 
  8.376, 16517., 9.707, 0.097, 10.3, "units unclear", 1.456417*^6, 830033., 
  626384., 8454., 14086., 85.59, 48.78, 36.81, 8278., 53.7, 1.701583*^6, 
  1935.907, 32.4, 2.372, 1.387, 43290.705, "", 151.689, 16.52, 5.8, 37.6, "", 
  2., 77.29, 0.852}, {"BHR", "Asia", "Bahrain", "2021-05-16", 200977., 1884., 
  1660.143, 746., 9., 8.714, 118111.782, 1107.204, 975.646, 438.415, 5.289, 
  5.121, 1.16, "", "", "", "", "", "", "", "", 13960., 4.336159*^6, 2548.309, 
  8.204, 16284., 9.57, 0.102, 9.8, "units unclear", 1.472955*^6, 838719., 
  634236., 16538., 13855., 86.56, 49.29, 37.27, 8142., 53.7, 1.701583*^6, 
  1935.907, 32.4, 2.372, 1.387, 43290.705, "", 151.689, 16.52, 5.8, 37.6, "", 
  2., 77.29, 0.852}, {"BHR", "Asia", "Bahrain", "2021-05-17", 202556., 1579., 
  1648.286, 752., 6., 8.714, 119039.741, 927.959, 968.678, 441.941, 3.526, 
  5.121, 1.16, "", "", "", "", "", "", "", "", 17767., 4.353926*^6, 2558.75, 
  10.441, 16494., 9.693, 0.1, 10., "units unclear", 1.489951*^6, 847764., 
  642187., 16996., 13583., 87.56, 49.82, 37.74, 7983., 53.7, 1.701583*^6, 
  1935.907, 32.4, 2.372, 1.387, 43290.705, "", 151.689, 16.52, 5.8, 37.6, "", 
  2., 77.29, 0.852}, {"BHR", "Asia", "Bahrain", "2021-05-18", 204524., 1968., 
  1682., 765., 13., 9.714, 120196.311, 1156.57, 988.491, 449.581, 7.64, 
  5.709, 1.17, "", "", "", "", "", "", "", "", 20091., 4.374017*^6, 2570.558, 
  11.807, 16857., 9.907, 0.1, 10., "units unclear", 1.506875*^6, 855529., 
  651346., 16924., 12965., 88.56, 50.28, 38.28, 7619., 53.7, 1.701583*^6, 
  1935.907, 32.4, 2.372, 1.387, 43290.705, "", 151.689, 16.52, 5.8, 37.6, "", 
  2., 77.29, 0.852}, {"BHR", "Asia", "Bahrain", "2021-05-19", 206878., 2354., 
  1798.429, 773., 8., 9.714, 121579.729, 1383.418, 1056.915, 454.283, 4.702, 
  5.709, 1.17, "", "", "", "", "", "", "", "", 19664., 4.393681*^6, 2582.114, 
  11.556, 17120., 10.061, 0.105, 9.5, "units unclear", 1.519373*^6, 861398., 
  657975., 12498., 12193., 89.29, 50.62, 38.67, 7166., 53.7, 1.701583*^6, 
  1935.907, 32.4, 2.372, 1.387, 43290.705, "", 151.689, 16.52, 5.8, 37.6, "", 
  2., 77.29, 0.852}, {"BHR", "Asia", "Bahrain", "2021-05-20", 209293., 2415., 
  1884., 780., 7., 9.286, 122998.996, 1419.267, 1107.204, 458.397, 4.114, 
  5.457, 1.17, "", "", "", "", "", "", "", "", 19308., 4.412989*^6, 2593.461, 
  11.347, 17255., 10.141, 0.109, 9.2, "units unclear", 1.5316*^6, 868121., 
  663479., 12227., 13001., 90.01, 51.02, 38.99, 7641., 53.7, 1.701583*^6, 
  1935.907, 32.4, 2.372, 1.387, 43290.705, "", 151.689, 16.52, 5.8, 37.6, "", 
  2., 77.29, 0.852}, {"BHR", "Asia", "Bahrain", "2021-05-21", 212151., 2858., 
  2096.714, 794., 14., 8.857, 124678.608, 1679.612, 1232.214, 466.624, 8.228, 
  5.205, 1.17, "", "", "", "", "", "", "", "", 19847., 4.432836*^6, 2605.125, 
  11.664, 17841., 10.485, 0.118, 8.5, "units unclear", 1.545157*^6, 872025., 
  673132., 13557., 13885., 90.81, 51.25, 39.56, 8160., 53.7, 1.701583*^6, 
  1935.907, 32.4, 2.372, 1.387, 43290.705, "", 151.689, 16.52, 5.8, 37.6, "", 
  2., 77.29, 0.852}, {"BHR", "Asia", "Bahrain", "2021-05-22", 214870., 2719., 
  2253.857, 809., 15., 10.286, 126276.532, 1597.924, 1324.565, 475.44, 8.815, 
  6.045, 1.17, "", "", "", "", "", "", "", "", 18201., 4.451037*^6, 2615.821, 
  10.697, 18405., 10.816, 0.122, 8.2, "units unclear", 1.559663*^6, 876440., 
  683223., 14506., 14749., 91.66, 51.51, 40.15, 8668., 53.7, 1.701583*^6, 
  1935.907, 32.4, 2.372, 1.387, 43290.705, "", 151.689, 16.52, 5.8, 37.6, "", 
  2., 77.29, 0.852}, {"BHR", "Asia", "Bahrain", "2021-05-23", 218047., 3177., 
  2438.571, 820., 11., 10.571, 128143.617, 1867.085, 1433.119, 481.904, 
  6.465, 6.213, 1.16, "", "", "", "", "", "", "", "", 17679., 4.468716*^6, 
  2626.211, 10.39, 18937., 11.129, 0.129, 7.8, "units unclear", 1.580103*^6, 
  880795., 699308., 20440., 15307., 92.86, 51.76, 41.1, 8996., 53.7, 
  1.701583*^6, 1935.907, 32.4, 2.372, 1.387, 43290.705, "", 151.689, 16.52, 
  5.8, 37.6, "", 2., 77.29, 0.852}, {"BHR", "Asia", "Bahrain", "2021-05-24", 
  220847., 2800., 2613., 848., 28., 13.714, 129789.143, 1645.527, 1535.629, 
  498.359, 16.455, 8.06, 1.15, "", "", "", "", "", "", "", "", 20814., 
  4.48953*^6, 2638.443, 12.232, 19372., 11.385, 0.135, 7.4, "units unclear", 
  1.601682*^6, 884922., 716760., 21579., 15962., 94.13, 52.01, 42.12, 9381., 
  53.7, 1.701583*^6, 1935.907, 32.4, 2.372, 1.387, 43290.705, "", 151.689, 
  16.52, 5.8, 37.6, "", 2., 77.29, 0.852}, {"BHR", "Asia", "Bahrain", 
  "2021-05-25", 223613., 2766., 2727., 866., 18., 14.429, 131414.689, 
  1625.545, 1602.625, 508.938, 10.578, 8.479, 1.13, "", "", "", "", "", "", 
  "", "", 19951., 4.509481*^6, 2650.168, 11.725, 19352., 11.373, 0.141, 7.1, 
  "units unclear", 1.621198*^6, 888488., 732710., 19516., 16332., 95.28, 
  52.22, 43.06, 9598., "", 1.701583*^6, 1935.907, 32.4, 2.372, 1.387, 
  43290.705, "", 151.689, 16.52, 5.8, 37.6, "", 2., 77.29, 0.852}, 
 {"BHR", "Asia", "Bahrain", "2021-05-26", 226416., 2803., 2791.143, 882., 
  16., 15.571, 133061.978, 1647.29, 1640.321, 518.341, 9.403, 9.151, 1.12, 
  "", "", "", "", "", "", "", "", 19599., 4.52908*^6, 2661.686, 11.518, 
  19343., 11.368, 0.144, 6.9, "units unclear", 1.638092*^6, 892030., 746062., 
  16894., 16960., 96.27, 52.42, 43.85, 9967., "", 1.701583*^6, 1935.907, 
  32.4, 2.372, 1.387, 43290.705, "", 151.689, 16.52, 5.8, 37.6, "", 2., 
  77.29, 0.852}, {"BHR", "Asia", "Bahrain", "2021-05-27", 229468., 3052., 
  2882.143, 902., 20., 17.429, 134855.602, 1793.624, 1693.801, 530.095, 
  11.754, 10.243, 1.1, "", "", "", "", "", "", "", "", 19163., 4.548243*^6, 
  2672.948, 11.262, 19322., 11.355, 0.149, 6.7, "units unclear", 1.65579*^6, 
  897414., 758376., 17698., 17741., 97.31, 52.74, 44.57, 10426., "", 
  1.701583*^6, 1935.907, 32.4, 2.372, 1.387, 43290.705, "", 151.689, 16.52, 
  5.8, 37.6, "", 2., 77.29, 0.852}, {"BHR", "Asia", "Bahrain", "2021-05-28", 
  232425., 2957., 2896.286, 923., 21., 18.429, 136593.396, 1737.794, 
  1702.113, 542.436, 12.341, 10.83, 1.09, "", "", "", "", "", "", "", "", 
  20459., 4.568702*^6, 2684.972, 12.024, 19409., 11.406, 0.149, 6.7, 
  "units unclear", 1.671687*^6, 905133., 766554., 15897., 18076., 98.24, 
  53.19, 45.05, 10623., "", 1.701583*^6, 1935.907, 32.4, 2.372, 1.387, 
  43290.705, "", 151.689, 16.52, 5.8, 37.6, "", 2., 77.29, 0.852}, 
 {"BHR", "Asia", "Bahrain", "2021-05-29", 235698., 3273., 2975.429, 939., 
  16., 18.571, 138516.899, 1923.503, 1748.624, 551.839, 9.403, 10.914, 1.07, 
  "", "", "", "", "", "", "", "", 20310., 4.589012*^6, 2696.908, 11.936, 
  19711., 11.584, 0.151, 6.6, "units unclear", 1.684849*^6, 911847., 773002., 
  13162., 17884., 99.02, 53.59, 45.43, 10510., "", 1.701583*^6, 1935.907, 
  32.4, 2.372, 1.387, 43290.705, "", 151.689, 16.52, 5.8, 37.6, "", 2., 
  77.29, 0.852}, {"BHR", "Asia", "Bahrain", "2021-05-30", 238156., 2458., 
  2872.714, 953., 14., 19., 139961.436, 1444.537, 1688.26, 560.067, 8.228, 
  11.166, 1.05, "", "", "", "", "", "", "", "", 18658., 4.60767*^6, 2707.873, 
  10.965, 19851., 11.666, 0.145, 6.9, "units unclear", 1.706904*^6, 924530., 
  782374., 22055., 18114., 100.31, 54.33, 45.98, 10645., "", 1.701583*^6, 
  1935.907, 32.4, 2.372, 1.387, 43290.705, "", 151.689, 16.52, 5.8, 37.6, "", 
  2., 77.29, 0.852}, {"BHR", "Asia", "Bahrain", "2021-05-31", 240531., 2375., 
  2812., 980., 27., 18.857, 141357.195, 1395.759, 1652.579, 575.934, 15.868, 
  11.082, 1.03, "", "", "", "", "", "", "", "", 18511., 4.626181*^6, 
  2718.751, 10.879, 19522., 11.473, 0.144, 6.9, "units unclear", 1.732728*^6, 
  941674., 791054., 25824., 18721., 101.83, 55.34, 46.49, 11002., "", 
  1.701583*^6, 1935.907, 32.4, 2.372, 1.387, 43290.705, "", 151.689, 16.52, 
  5.8, 37.6, "", 2., 77.29, 0.852}, {"BHR", "Asia", "Bahrain", "2021-06-01", 
  242790., 2259., 2739.571, 1009., 29., 20.429, 142684.782, 1327.587, 
  1610.013, 592.977, 17.043, 12.006, 1.02, "", "", "", "", "", "", "", "", 
  17285., 4.643466*^6, 2728.909, 10.158, 19141., 11.249, 0.143, 7., 
  "units unclear", 1.75557*^6, 957173., 798397., 22842., 19196., 103.17, 
  56.25, 46.92, 11281., "", 1.701583*^6, 1935.907, 32.4, 2.372, 1.387, 
  43290.705, "", 151.689, 16.52, 5.8, 37.6, "", 2., 77.29, 0.852}, 
 {"BHR", "Asia", "Bahrain", "2021-06-02", 244726., 1936., 2615.714, 1031., 
  22., 21.286, 143822.546, 1137.764, 1537.224, 605.906, 12.929, 12.509, 1., 
  "", "", "", "", "", "", "", "", 15198., 4.658664*^6, 2737.841, 8.932, 
  18512., 10.879, 0.141, 7.1, "units unclear", 1.77507*^6, 969225., 805845., 
  19500., 19568., 104.32, 56.96, 47.36, 11500., "", 1.701583*^6, 1935.907, 
  32.4, 2.372, 1.387, 43290.705, "", 151.689, 16.52, 5.8, 37.6, "", 2., 
  77.29, 0.852}, {"BHR", "Asia", "Bahrain", "2021-06-03", 246658., 1932., 
  2455.714, 1050., 19., 21.143, 144957.96, 1135.413, 1443.194, 617.072, 
  11.166, 12.425, 0.99, "", "", "", "", "", "", "", "", 15444., 4.674108*^6, 
  2746.917, 9.076, 17981., 10.567, 0.137, 7.3, "units unclear", 1.788987*^6, 
  980436., 808551., 13917., 19028., 105.14, 57.62, 47.52, 11183., "", 
  1.701583*^6, 1935.907, 32.4, 2.372, 1.387, 43290.705, "", 151.689, 16.52, 
  5.8, 37.6, "", 2., 77.29, 0.852}, {"BHR", "Asia", "Bahrain", "2021-06-04", 
  248150., 1492., 2246.429, 1069., 19., 20.857, 145834.79, 876.831, 1320.199, 
  628.239, 11.166, 12.257, 0.98, "", "", "", "", "", "", "", "", 15868., 
  4.689976*^6, 2756.243, 9.325, 17325., 10.182, 0.13, 7.7, "units unclear", 
  1.804659*^6, 992747., 811912., 15672., 18996., 106.06, 58.34, 47.72, 
  11164., "", 1.701583*^6, 1935.907, 32.4, 2.372, 1.387, 43290.705, "", 
  151.689, 16.52, 5.8, 37.6, "", 2., 77.29, 0.852}, 
 {"BHR", "Asia", "Bahrain", "2021-06-05", 249582., 1432., 1983.429, 1091., 
  22., 21.714, 146676.36, 841.569, 1165.637, 641.168, 12.929, 12.761, 0.97, 
  "", "", "", "", "", "", "", "", 12938., 4.702914*^6, 2763.846, 7.604, 
  16272., 9.563, 0.122, 8.2, "units unclear", 1.813734*^6, 998504., 815230., 
  9075., 18412., 106.59, 58.68, 47.91, 10821., "", 1.701583*^6, 1935.907, 
  32.4, 2.372, 1.387, 43290.705, "", 151.689, 16.52, 5.8, 37.6, "", 2., 
  77.29, 0.852}, {"BHR", "Asia", "Bahrain", "2021-06-06", 251078., 1496., 
  1846., 1119., 28., 23.714, 147555.541, 879.181, 1084.872, 657.623, 16.455, 
  13.937, 0.97, "", "", "", "", "", "", "", "", 13373., 4.716287*^6, 
  2771.706, 7.859, 15517., 9.119, 0.119, 8.4, "units unclear", 1.826466*^6, 
  1.002977*^6, 823489., 12732., 17080., 107.34, 58.94, 48.4, 10038., "", 
  1.701583*^6, 1935.907, 32.4, 2.372, 1.387, 43290.705, "", 151.689, 16.52, 
  5.8, 37.6, "", 2., 77.29, 0.852}, {"BHR", "Asia", "Bahrain", "2021-06-07", 
  252600., 1522., 1724.143, 1143., 24., 23.286, 148450.002, 894.461, 
  1013.258, 671.727, 14.105, 13.685, "", "", "", "", "", "", "", "", "", 
  14182., 4.730469*^6, 2780.04, 8.335, 14898., 8.755, 0.116, 8.6, 
  "units unclear", 1.838561*^6, 1.006617*^6, 831944., 12095., 15119., 108.05, 
  59.16, 48.89, 8885., "", 1.701583*^6, 1935.907, 32.4, 2.372, 1.387, 
  43290.705, "", 151.689, 16.52, 5.8, 37.6, "", 2., 77.29, 0.852}, 
 {"BGD", "Asia", "Bangladesh", "2020-03-03", "", "", "", "", "", "", "", "", 
  "", "", "", "", "", "", "", "", "", "", "", "", "", 108., 108., 0.001, 
  0.001, "", "", "", "", "tests performed", "", "", "", "", "", "", "", "", 
  "", 13.89, 1.64689383*^8, 1265.036, 27.5, 5.098, 3.262, 3523.984, 14.8, 
  298.003, 8.38, 1., 44.7, 34.808, 0.8, 72.59, 0.632}, 
 {"BGD", "Asia", "Bangladesh", "2020-03-04", "", "", "", "", "", "", "", "", 
  "", "", "", "", "", "", "", "", "", "", "", "", "", 3., 111., 0.001, 0., 
  "", "", "", "", "tests performed", "", "", "", "", "", "", "", "", "", 
  13.89, 1.64689383*^8, 1265.036, 27.5, 5.098, 3.262, 3523.984, 14.8, 
  298.003, 8.38, 1., 44.7, 34.808, 0.8, 72.59, 0.632}, 
 {"BGD", "Asia", "Bangladesh", "2020-03-05", "", "", "", "", "", "", "", "", 
  "", "", "", "", "", "", "", "", "", "", "", "", "", "", "", "", "", "", "", 
  "", "", "tests performed", "", "", "", "", "", "", "", "", "", 13.89, 
  1.64689383*^8, 1265.036, 27.5, 5.098, 3.262, 3523.984, 14.8, 298.003, 8.38, 
  1., 44.7, 34.808, 0.8, 72.59, 0.632}, {"BGD", "Asia", "Bangladesh", 
  "2020-03-06", "", "", "", "", "", "", "", "", "", "", "", "", "", "", "", 
  "", "", "", "", "", "", 9., 120., 0.001, 0., "", "", "", "", 
  "tests performed", "", "", "", "", "", "", "", "", "", 13.89, 
  1.64689383*^8, 1265.036, 27.5, 5.098, 3.262, 3523.984, 14.8, 298.003, 8.38, 
  1., 44.7, 34.808, 0.8, 72.59, 0.632}, {"BGD", "Asia", "Bangladesh", 
  "2020-03-07", "", "", "", "", "", "", "", "", "", "", "", "", "", "", "", 
  "", "", "", "", "", "", 7., 127., 0.001, 0., "", "", "", "", 
  "tests performed", "", "", "", "", "", "", "", "", "", 13.89, 
  1.64689383*^8, 1265.036, 27.5, 5.098, 3.262, 3523.984, 14.8, 298.003, 8.38, 
  1., 44.7, 34.808, 0.8, 72.59, 0.632}, {"BGD", "Asia", "Bangladesh", 
  "2020-03-08", 3., 3., "", "", "", "", 0.018, 0.018, "", "", "", "", "", "", 
  "", "", "", "", "", "", "", 10., 137., 0.001, 0., "", "", "", "", 
  "tests performed", "", "", "", "", "", "", "", "", "", 13.89, 
  1.64689383*^8, 1265.036, 27.5, 5.098, 3.262, 3523.984, 14.8, 298.003, 8.38, 
  1., 44.7, 34.808, 0.8, 72.59, 0.632}, {"BGD", "Asia", "Bangladesh", 
  "2020-03-09", 3., 0., "", "", "", "", 0.018, 0., "", "", "", "", "", "", 
  "", "", "", "", "", "", "", 10., 147., 0.001, 0., "", "", "", "", 
  "tests performed", "", "", "", "", "", "", "", "", "", 13.89, 
  1.64689383*^8, 1265.036, 27.5, 5.098, 3.262, 3523.984, 14.8, 298.003, 8.38, 
  1., 44.7, 34.808, 0.8, 72.59, 0.632}, {"BGD", "Asia", "Bangladesh", 
  "2020-03-10", 3., 0., "", "", "", "", 0.018, 0., "", "", "", "", "", "", 
  "", "", "", "", "", "", "", 16., 163., 0.001, 0., 8., 0., "", "", 
  "tests performed", "", "", "", "", "", "", "", "", "", 13.89, 
  1.64689383*^8, 1265.036, 27.5, 5.098, 3.262, 3523.984, 14.8, 298.003, 8.38, 
  1., 44.7, 34.808, 0.8, 72.59, 0.632}, {"BGD", "Asia", "Bangladesh", 
  "2020-03-11", 3., 0., "", "", "", "", 0.018, 0., "", "", "", "", "", "", 
  "", "", "", "", "", "", "", 24., 187., 0.001, 0., 11., 0., "", "", 
  "tests performed", "", "", "", "", "", "", "", "", "", 13.89, 
  1.64689383*^8, 1265.036, 27.5, 5.098, 3.262, 3523.984, 14.8, 298.003, 8.38, 
  1., 44.7, 34.808, 0.8, 72.59, 0.632}, {"BGD", "Asia", "Bangladesh", 
  "2020-03-12", 3., 0., "", "", "", "", 0.018, 0., "", "", "", "", "", "", 
  "", "", "", "", "", "", "", 24., 211., 0.001, 0., 14., 0., "", "", 
  "tests performed", "", "", "", "", "", "", "", "", "", 13.89, 
  1.64689383*^8, 1265.036, 27.5, 5.098, 3.262, 3523.984, 14.8, 298.003, 8.38, 
  1., 44.7, 34.808, 0.8, 72.59, 0.632}, {"BGD", "Asia", "Bangladesh", 
  "2020-03-13", 3., 0., 0.429, "", "", 0., 0.018, 0., 0.003, "", "", 0., "", 
  "", "", "", "", "", "", "", "", 30., 241., 0.001, 0., 17., 0., 0.025, 39.6, 
  "tests performed", "", "", "", "", "", "", "", "", "", 13.89, 
  1.64689383*^8, 1265.036, 27.5, 5.098, 3.262, 3523.984, 14.8, 298.003, 8.38, 
  1., 44.7, 34.808, 0.8, 72.59, 0.632}, {"BGD", "Asia", "Bangladesh", 
  "2020-03-14", 3., 0., 0.429, "", "", 0., 0.018, 0., 0.003, "", "", 0., "", 
  "", "", "", "", "", "", "", "", 27., 268., 0.002, 0., 20., 0., 0.021, 46.6, 
  "tests performed", "", "", "", "", "", "", "", "", "", 13.89, 
  1.64689383*^8, 1265.036, 27.5, 5.098, 3.262, 3523.984, 14.8, 298.003, 8.38, 
  1., 44.7, 34.808, 0.8, 72.59, 0.632}, {"BGD", "Asia", "Bangladesh", 
  "2020-03-15", 5., 2., 0.286, "", "", 0., 0.03, 0.012, 0.002, "", "", 0., 
  "", "", "", "", "", "", "", "", "", 25., 293., 0.002, 0., 22., 0., 0.013, 
  76.9, "tests performed", "", "", "", "", "", "", "", "", "", 13.89, 
  1.64689383*^8, 1265.036, 27.5, 5.098, 3.262, 3523.984, 14.8, 298.003, 8.38, 
  1., 44.7, 34.808, 0.8, 72.59, 0.632}, {"BGD", "Asia", "Bangladesh", 
  "2020-03-16", 8., 3., 0.714, "", "", 0., 0.049, 0.018, 0.004, "", "", 0., 
  "", "", "", "", "", "", "", "", "", 49., 342., 0.002, 0., 28., 0., 0.025, 
  39.2, "tests performed", "", "", "", "", "", "", "", "", "", 33.33, 
  1.64689383*^8, 1265.036, 27.5, 5.098, 3.262, 3523.984, 14.8, 298.003, 8.38, 
  1., 44.7, 34.808, 0.8, 72.59, 0.632}, {"BGD", "Asia", "Bangladesh", 
  "2020-03-17", 10., 2., 1., "", "", 0., 0.061, 0.012, 0.006, "", "", 0., "", 
  "", "", "", "", "", "", "", "", 39., 381., 0.002, 0., 31., 0., 0.032, 31., 
  "tests performed", "", "", "", "", "", "", "", "", "", 33.33, 
  1.64689383*^8, 1265.036, 27.5, 5.098, 3.262, 3523.984, 14.8, 298.003, 8.38, 
  1., 44.7, 34.808, 0.8, 72.59, 0.632}, {"BGD", "Asia", "Bangladesh", 
  "2020-03-18", 14., 4., 1.571, 1., 1., 0.143, 0.085, 0.024, 0.01, 0.006, 
  0.006, 0.001, "", "", "", "", "", "", "", "", "", 46., 427., 0.003, 0., 
  34., 0., 0.046, 21.6, "tests performed", "", "", "", "", "", "", "", "", 
  "", 33.33, 1.64689383*^8, 1265.036, 27.5, 5.098, 3.262, 3523.984, 14.8, 
  298.003, 8.38, 1., 44.7, 34.808, 0.8, 72.59, 0.632}, 
 {"BGD", "Asia", "Bangladesh", "2020-03-19", 17., 3., 2., 1., 0., 0.143, 
  0.103, 0.018, 0.012, 0.006, 0., 0.001, "", "", "", "", "", "", "", "", "", 
  36., 463., 0.003, 0., 36., 0., 0.056, 18., "tests performed", "", "", "", 
  "", "", "", "", "", "", 75.93, 1.64689383*^8, 1265.036, 27.5, 5.098, 3.262, 
  3523.984, 14.8, 298.003, 8.38, 1., 44.7, 34.808, 0.8, 72.59, 0.632}, 
 {"BGD", "Asia", "Bangladesh", "2020-03-20", 20., 3., 2.429, 1., 0., 0.143, 
  0.121, 0.018, 0.015, 0.006, 0., 0.001, "", "", "", "", "", "", "", "", "", 
  36., 499., 0.003, 0., 37., 0., 0.066, 15.2, "tests performed", "", "", "", 
  "", "", "", "", "", "", 75.93, 1.64689383*^8, 1265.036, 27.5, 5.098, 3.262, 
  3523.984, 14.8, 298.003, 8.38, 1., 44.7, 34.808, 0.8, 72.59, 0.632}, 
 {"BGD", "Asia", "Bangladesh", "2020-03-21", 25., 5., 3.143, 2., 1., 0.286, 
  0.152, 0.03, 0.019, 0.012, 0.006, 0.002, "", "", "", "", "", "", "", "", 
  "", 65., 564., 0.003, 0., 42., 0., 0.075, 13.4, "tests performed", "", "", 
  "", "", "", "", "", "", "", 81.48, 1.64689383*^8, 1265.036, 27.5, 5.098, 
  3.262, 3523.984, 14.8, 298.003, 8.38, 1., 44.7, 34.808, 0.8, 72.59, 0.632}, 
 {"BGD", "Asia", "Bangladesh", "2020-03-22", 27., 2., 3.143, 2., 0., 0.286, 
  0.164, 0.012, 0.019, 0.012, 0., 0.002, "", "", "", "", "", "", "", "", "", 
  56., 620., 0.004, 0., 47., 0., 0.067, 15., "tests performed", "", "", "", 
  "", "", "", "", "", "", 81.48, 1.64689383*^8, 1265.036, 27.5, 5.098, 3.262, 
  3523.984, 14.8, 298.003, 8.38, 1., 44.7, 34.808, 0.8, 72.59, 0.632}, 
 {"BGD", "Asia", "Bangladesh", "2020-03-23", 33., 6., 3.571, 3., 1., 0.429, 
  0.2, 0.036, 0.022, 0.018, 0.006, 0.003, "", "", "", "", "", "", "", "", "", 
  92., 712., 0.004, 0.001, 53., 0., 0.067, 14.8, "tests performed", "", "", 
  "", "", "", "", "", "", "", 81.48, 1.64689383*^8, 1265.036, 27.5, 5.098, 
  3.262, 3523.984, 14.8, 298.003, 8.38, 1., 44.7, 34.808, 0.8, 72.59, 0.632}, 
 {"BGD", "Asia", "Bangladesh", "2020-03-24", 39., 6., 4.143, 4., 1., 0.571, 
  0.237, 0.036, 0.025, 0.024, 0.006, 0.003, "", "", "", "", "", "", "", "", 
  "", 82., 794., 0.005, 0., 59., 0., 0.07, 14.2, "tests performed", "", "", 
  "", "", "", "", "", "", "", 81.48, 1.64689383*^8, 1265.036, 27.5, 5.098, 
  3.262, 3523.984, 14.8, 298.003, 8.38, 1., 44.7, 34.808, 0.8, 72.59, 0.632}, 
 {"BGD", "Asia", "Bangladesh", "2020-03-25", 39., 0., 3.571, 5., 1., 0.571, 
  0.237, 0., 0.022, 0.03, 0.006, 0.003, "", "", "", "", "", "", "", "", "", 
  126., 920., 0.006, 0.001, 70., 0., 0.051, 19.6, "tests performed", "", "", 
  "", "", "", "", "", "", "", 82.41, 1.64689383*^8, 1265.036, 27.5, 5.098, 
  3.262, 3523.984, 14.8, 298.003, 8.38, 1., 44.7, 34.808, 0.8, 72.59, 0.632}, 
 {"BGD", "Asia", "Bangladesh", "2020-03-26", 44., 5., 3.857, 5., 0., 0.571, 
  0.267, 0.03, 0.023, 0.03, 0., 0.003, "", "", "", "", "", "", "", "", "", 
  106., 1026., 0.006, 0.001, 80., 0., 0.048, 20.7, "tests performed", "", "", 
  "", "", "", "", "", "", "", 84.26, 1.64689383*^8, 1265.036, 27.5, 5.098, 
  3.262, 3523.984, 14.8, 298.003, 8.38, 1., 44.7, 34.808, 0.8, 72.59, 0.632}, 
 {"BGD", "Asia", "Bangladesh", "2020-03-27", 48., 4., 4., 5., 0., 0.571, 
  0.291, 0.024, 0.024, 0.03, 0., 0.003, "", "", "", "", "", "", "", "", "", 
  50., 1076., 0.007, 0., 82., 0., 0.049, 20.5, "tests performed", "", "", "", 
  "", "", "", "", "", "", 84.26, 1.64689383*^8, 1265.036, 27.5, 5.098, 3.262, 
  3523.984, 14.8, 298.003, 8.38, 1., 44.7, 34.808, 0.8, 72.59, 0.632}, 
 {"BGD", "Asia", "Bangladesh", "2020-03-28", 48., 0., 3.286, 5., 0., 0.429, 
  0.291, 0., 0.02, 0.03, 0., 0.003, "", "", "", "", "", "", "", "", "", 109., 
  1185., 0.007, 0.001, 89., 0.001, 0.037, 27.1, "tests performed", "", "", 
  "", "", "", "", "", "", "", 84.26, 1.64689383*^8, 1265.036, 27.5, 5.098, 
  3.262, 3523.984, 14.8, 298.003, 8.38, 1., 44.7, 34.808, 0.8, 72.59, 0.632}, 
 {"BGD", "Asia", "Bangladesh", "2020-03-29", 48., 0., 3., 5., 0., 0.429, 
  0.291, 0., 0.018, 0.03, 0., 0.003, "", "", "", "", "", "", "", "", "", 
  153., 1338., 0.008, 0.001, 103., 0.001, 0.029, 34.3, "tests performed", "", 
  "", "", "", "", "", "", "", "", 84.26, 1.64689383*^8, 1265.036, 27.5, 
  5.098, 3.262, 3523.984, 14.8, 298.003, 8.38, 1., 44.7, 34.808, 0.8, 72.59, 
  0.632}, {"BGD", "Asia", "Bangladesh", "2020-03-30", 49., 1., 2.286, 5., 0., 
  0.286, 0.298, 0.006, 0.014, 0.03, 0., 0.002, "", "", "", "", "", "", "", 
  "", "", 264., 1602., 0.01, 0.002, 127., 0.001, 0.018, 55.6, 
  "tests performed", "", "", "", "", "", "", "", "", "", 84.26, 
  1.64689383*^8, 1265.036, 27.5, 5.098, 3.262, 3523.984, 14.8, 298.003, 8.38, 
  1., 44.7, 34.808, 0.8, 72.59, 0.632}, {"BGD", "Asia", "Bangladesh", 
  "2020-03-31", 51., 2., 1.714, 5., 0., 0.143, 0.31, 0.012, 0.01, 0.03, 0., 
  0.001, "", "", "", "", "", "", "", "", "", 157., 1759., 0.011, 0.001, 138., 
  0.001, 0.012, 80.5, "tests performed", "", "", "", "", "", "", "", "", "", 
  87.04, 1.64689383*^8, 1265.036, 27.5, 5.098, 3.262, 3523.984, 14.8, 
  298.003, 8.38, 1., 44.7, 34.808, 0.8, 72.59, 0.632}, 
 {"BGD", "Asia", "Bangladesh", "2020-04-01", 54., 3., 2.143, 6., 1., 0.143, 
  0.328, 0.018, 0.013, 0.036, 0.006, 0.001, "", "", "", "", "", "", "", "", 
  "", 147., 1906., 0.012, 0.001, 141., 0.001, 0.015, 65.8, "tests performed", 
  "", "", "", "", "", "", "", "", "", 87.04, 1.64689383*^8, 1265.036, 27.5, 
  5.098, 3.262, 3523.984, 14.8, 298.003, 8.38, 1., 44.7, 34.808, 0.8, 72.59, 
  0.632}, {"BGD", "Asia", "Bangladesh", "2020-04-02", 56., 2., 1.714, 6., 0., 
  0.143, 0.34, 0.012, 0.01, 0.036, 0., 0.001, "", "", "", "", "", "", "", "", 
  "", 207., 2113., 0.013, 0.001, 155., 0.001, 0.011, 90.4, "tests performed", 
  "", "", "", "", "", "", "", "", "", 87.04, 1.64689383*^8, 1265.036, 27.5, 
  5.098, 3.262, 3523.984, 14.8, 298.003, 8.38, 1., 44.7, 34.808, 0.8, 72.59, 
  0.632}, {"BGD", "Asia", "Bangladesh", "2020-04-03", 61., 5., 1.857, 6., 0., 
  0.143, 0.37, 0.03, 0.011, 0.036, 0., 0.001, "", "", "", "", "", "", "", "", 
  "", 434., 2547., 0.015, 0.003, 210., 0.001, 0.009, 113.1, 
  "tests performed", "", "", "", "", "", "", "", "", "", 87.04, 
  1.64689383*^8, 1265.036, 27.5, 5.098, 3.262, 3523.984, 14.8, 298.003, 8.38, 
  1., 44.7, 34.808, 0.8, 72.59, 0.632}, {"BGD", "Asia", "Bangladesh", 
  "2020-04-04", 70., 9., 3.143, 8., 2., 0.429, 0.425, 0.055, 0.019, 0.049, 
  0.012, 0.003, "", "", "", "", "", "", "", "", "", 367., 2914., 0.018, 
  0.002, 247., 0.001, 0.013, 78.6, "tests performed", "", "", "", "", "", "", 
  "", "", "", 87.04, 1.64689383*^8, 1265.036, 27.5, 5.098, 3.262, 3523.984, 
  14.8, 298.003, 8.38, 1., 44.7, 34.808, 0.8, 72.59, 0.632}, 
 {"BGD", "Asia", "Bangladesh", "2020-04-05", 88., 18., 5.714, 9., 1., 0.571, 
  0.534, 0.109, 0.035, 0.055, 0.006, 0.003, "", "", "", "", "", "", "", "", 
  "", 696., 3610., 0.022, 0.004, 325., 0.002, 0.018, 56.9, "tests performed", 
  "", "", "", "", "", "", "", "", "", 87.04, 1.64689383*^8, 1265.036, 27.5, 
  5.098, 3.262, 3523.984, 14.8, 298.003, 8.38, 1., 44.7, 34.808, 0.8, 72.59, 
  0.632}, {"BGD", "Asia", "Bangladesh", "2020-04-06", 123., 35., 10.571, 12., 
  3., 1., 0.747, 0.213, 0.064, 0.073, 0.018, 0.006, "", "", "", "", "", "", 
  "", "", "", 792., 4402., 0.027, 0.005, 400., 0.002, 0.026, 37.8, 
  "tests performed", "", "", "", "", "", "", "", "", "", 87.04, 
  1.64689383*^8, 1265.036, 27.5, 5.098, 3.262, 3523.984, 14.8, 298.003, 8.38, 
  1., 44.7, 34.808, 0.8, 72.59, 0.632}, {"BGD", "Asia", "Bangladesh", 
  "2020-04-07", 164., 41., 16.143, 17., 5., 1.714, 0.996, 0.249, 0.098, 
  0.103, 0.03, 0.01, 2.73, "", "", "", "", "", "", "", "", 981., 5383., 
  0.033, 0.006, 518., 0.003, 0.031, 32.1, "tests performed", "", "", "", "", 
  "", "", "", "", "", 87.04, 1.64689383*^8, 1265.036, 27.5, 5.098, 3.262, 
  3523.984, 14.8, 298.003, 8.38, 1., 44.7, 34.808, 0.8, 72.59, 0.632}, 
 {"BGD", "Asia", "Bangladesh", "2020-04-08", 218., 54., 23.429, 20., 3., 2., 
  1.324, 0.328, 0.142, 0.121, 0.018, 0.012, 2.78, "", "", "", "", "", "", "", 
  "", 1097., 6480., 0.039, 0.007, 653., 0.004, 0.036, 27.9, 
  "tests performed", "", "", "", "", "", "", "", "", "", 87.04, 
  1.64689383*^8, 1265.036, 27.5, 5.098, 3.262, 3523.984, 14.8, 298.003, 8.38, 
  1., 44.7, 34.808, 0.8, 72.59, 0.632}, {"BGD", "Asia", "Bangladesh", 
  "2020-04-09", 330., 112., 39.143, 21., 1., 2.143, 2.004, 0.68, 0.238, 
  0.128, 0.006, 0.013, 2.81, "", "", "", "", "", "", "", "", 1184., 7664., 
  0.047, 0.007, 793., 0.005, 0.049, 20.3, "tests performed", "", "", "", "", 
  "", "", "", "", "", 87.04, 1.64689383*^8, 1265.036, 27.5, 5.098, 3.262, 
  3523.984, 14.8, 298.003, 8.38, 1., 44.7, 34.808, 0.8, 72.59, 0.632}, 
 {"BGD", "Asia", "Bangladesh", "2020-04-10", 424., 94., 51.857, 27., 6., 3., 
  2.575, 0.571, 0.315, 0.164, 0.036, 0.018, 2.71, "", "", "", "", "", "", "", 
  "", 649., 8313., 0.05, 0.004, 824., 0.005, 0.063, 15.9, "tests performed", 
  "", "", "", "", "", "", "", "", "", 90.74, 1.64689383*^8, 1265.036, 27.5, 
  5.098, 3.262, 3523.984, 14.8, 298.003, 8.38, 1., 44.7, 34.808, 0.8, 72.59, 
  0.632}, {"BGD", "Asia", "Bangladesh", "2020-04-11", 482., 58., 58.857, 30., 
  3., 3.143, 2.927, 0.352, 0.357, 0.182, 0.018, 0.019, 2.61, "", "", "", "", 
  "", "", "", "", 1340., 9653., 0.059, 0.008, 963., 0.006, 0.061, 16.4, 
  "tests performed", "", "", "", "", "", "", "", "", "", 93.52, 
  1.64689383*^8, 1265.036, 27.5, 5.098, 3.262, 3523.984, 14.8, 298.003, 8.38, 
  1., 44.7, 34.808, 0.8, 72.59, 0.632}, {"BGD", "Asia", "Bangladesh", 
  "2020-04-12", 621., 139., 76.143, 34., 4., 3.571, 3.771, 0.844, 0.462, 
  0.206, 0.024, 0.022, 2.61, "", "", "", "", "", "", "", "", 1570., 11223., 
  0.068, 0.01, 1088., 0.007, 0.07, 14.3, "tests performed", "", "", "", "", 
  "", "", "", "", "", 93.52, 1.64689383*^8, 1265.036, 27.5, 5.098, 3.262, 
  3523.984, 14.8, 298.003, 8.38, 1., 44.7, 34.808, 0.8, 72.59, 0.632}, 
 {"BGD", "Asia", "Bangladesh", "2020-04-13", 803., 182., 97.143, 39., 5., 
  3.857, 4.876, 1.105, 0.59, 0.237, 0.03, 0.023, 2.57, "", "", "", "", "", 
  "", "", "", 1905., 13128., 0.08, 0.012, 1247., 0.008, 0.078, 12.8, 
  "tests performed", "", "", "", "", "", "", "", "", "", 93.52, 
  1.64689383*^8, 1265.036, 27.5, 5.098, 3.262, 3523.984, 14.8, 298.003, 8.38, 
  1., 44.7, 34.808, 0.8, 72.59, 0.632}, {"BGD", "Asia", "Bangladesh", 
  "2020-04-14", 1012., 209., 121.143, 46., 7., 4.143, 6.145, 1.269, 0.736, 
  0.279, 0.043, 0.025, 2.52, "", "", "", "", "", "", "", "", 1740., 14868., 
  0.09, 0.011, 1355., 0.008, 0.089, 11.2, "tests performed", "", "", "", "", 
  "", "", "", "", "", 93.52, 1.64689383*^8, 1265.036, 27.5, 5.098, 3.262, 
  3523.984, 14.8, 298.003, 8.38, 1., 44.7, 34.808, 0.8, 72.59, 0.632}, 
 {"BGD", "Asia", "Bangladesh", "2020-04-15", 1231., 219., 144.714, 50., 4., 
  4.286, 7.475, 1.33, 0.879, 0.304, 0.024, 0.026, 2.42, "", "", "", "", "", 
  "", "", "", 2135., 17003., 0.103, 0.013, 1503., 0.009, 0.096, 10.4, 
  "tests performed", "", "", "", "", "", "", "", "", "", 93.52, 
  1.64689383*^8, 1265.036, 27.5, 5.098, 3.262, 3523.984, 14.8, 298.003, 8.38, 
  1., 44.7, 34.808, 0.8, 72.59, 0.632}, {"BGD", "Asia", "Bangladesh", 
  "2020-04-16", 1572., 341., 177.429, 60., 10., 5.571, 9.545, 2.071, 1.077, 
  0.364, 0.061, 0.034, 2.31, "", "", "", "", "", "", "", "", 2190., 19193., 
  0.117, 0.013, 1647., 0.01, 0.108, 9.3, "tests performed", "", "", "", "", 
  "", "", "", "", "", 93.52, 1.64689383*^8, 1265.036, 27.5, 5.098, 3.262, 
  3523.984, 14.8, 298.003, 8.38, 1., 44.7, 34.808, 0.8, 72.59, 0.632}, 
 {"BGD", "Asia", "Bangladesh", "2020-04-17", 1838., 266., 202., 75., 15., 
  6.857, 11.16, 1.615, 1.227, 0.455, 0.091, 0.042, 2.2, "", "", "", "", "", 
  "", "", "", 2114., 21307., 0.129, 0.013, 1856., 0.011, 0.109, 9.2, 
  "tests performed", "", "", "", "", "", "", "", "", "", 93.52, 
  1.64689383*^8, 1265.036, 27.5, 5.098, 3.262, 3523.984, 14.8, 298.003, 8.38, 
  1., 44.7, 34.808, 0.8, 72.59, 0.632}, {"BGD", "Asia", "Bangladesh", 
  "2020-04-18", 2144., 306., 237.429, 84., 9., 7.714, 13.018, 1.858, 1.442, 
  0.51, 0.055, 0.047, 2.13, "", "", "", "", "", "", "", "", 2634., 23941., 
  0.145, 0.016, 2041., 0.012, 0.116, 8.6, "tests performed", "", "", "", "", 
  "", "", "", "", "", 93.52, 1.64689383*^8, 1265.036, 27.5, 5.098, 3.262, 
  3523.984, 14.8, 298.003, 8.38, 1., 44.7, 34.808, 0.8, 72.59, 0.632}, 
 {"BGD", "Asia", "Bangladesh", "2020-04-19", 2456., 312., 262.143, 91., 7., 
  8.143, 14.913, 1.894, 1.592, 0.553, 0.043, 0.049, 1.98, "", "", "", "", "", 
  "", "", "", 2663., 26604., 0.162, 0.016, 2197., 0.013, 0.119, 8.4, 
  "tests performed", "", "", "", "", "", "", "", "", "", 93.52, 
  1.64689383*^8, 1265.036, 27.5, 5.098, 3.262, 3523.984, 14.8, 298.003, 8.38, 
  1., 44.7, 34.808, 0.8, 72.59, 0.632}, {"BGD", "Asia", "Bangladesh", 
  "2020-04-20", 2948., 492., 306.429, 101., 10., 8.857, 17.9, 2.987, 1.861, 
  0.613, 0.061, 0.054, 1.89, "", "", "", "", "", "", "", "", 2974., 29578., 
  0.18, 0.018, 2350., 0.014, 0.13, 7.7, "tests performed", "", "", "", "", 
  "", "", "", "", "", 93.52, 1.64689383*^8, 1265.036, 27.5, 5.098, 3.262, 
  3523.984, 14.8, 298.003, 8.38, 1., 44.7, 34.808, 0.8, 72.59, 0.632}, 
 {"BGD", "Asia", "Bangladesh", "2020-04-21", 3382., 434., 338.571, 110., 9., 
  9.143, 20.536, 2.635, 2.056, 0.668, 0.055, 0.056, 1.75, "", "", "", "", "", 
  "", "", "", 3096., 32674., 0.198, 0.019, 2544., 0.015, 0.133, 7.5, 
  "tests performed", "", "", "", "", "", "", "", "", "", 93.52, 
  1.64689383*^8, 1265.036, 27.5, 5.098, 3.262, 3523.984, 14.8, 298.003, 8.38, 
  1., 44.7, 34.808, 0.8, 72.59, 0.632}, {"BGD", "Asia", "Bangladesh", 
  "2020-04-22", 3772., 390., 363., 120., 10., 10., 22.904, 2.368, 2.204, 
  0.729, 0.061, 0.061, 1.61, "", "", "", "", "", "", "", "", 3416., 36090., 
  0.219, 0.021, 2727., 0.017, 0.133, 7.5, "tests performed", "", "", "", "", 
  "", "", "", "", "", 93.52, 1.64689383*^8, 1265.036, 27.5, 5.098, 3.262, 
  3523.984, 14.8, 298.003, 8.38, 1., 44.7, 34.808, 0.8, 72.59, 0.632}, 
 {"BGD", "Asia", "Bangladesh", "2020-04-23", 4186., 414., 373.429, 127., 7., 
  9.571, 25.418, 2.514, 2.267, 0.771, 0.043, 0.058, 1.51, "", "", "", "", "", 
  "", "", "", 3686., 39776., 0.242, 0.022, 2940., 0.018, 0.127, 7.9, 
  "tests performed", "", "", "", "", "", "", "", "", "", 93.52, 
  1.64689383*^8, 1265.036, 27.5, 5.098, 3.262, 3523.984, 14.8, 298.003, 8.38, 
  1., 44.7, 34.808, 0.8, 72.59, 0.632}, {"BGD", "Asia", "Bangladesh", 
  "2020-04-24", 4689., 503., 407.286, 131., 4., 8., 28.472, 3.054, 2.473, 
  0.795, 0.024, 0.049, 1.49, "", "", "", "", "", "", "", "", 3337., 43113., 
  0.262, 0.02, 3115., 0.019, 0.131, 7.6, "tests performed", "", "", "", "", 
  "", "", "", "", "", 93.52, 1.64689383*^8, 1265.036, 27.5, 5.098, 3.262, 
  3523.984, 14.8, 298.003, 8.38, 1., 44.7, 34.808, 0.8, 72.59, 0.632}, 
 {"BGD", "Asia", "Bangladesh", "2020-04-25", 4998., 309., 407.714, 140., 9., 
  8., 30.348, 1.876, 2.476, 0.85, 0.055, 0.049, 1.44, "", "", "", "", "", "", 
  "", "", 3476., 46589., 0.283, 0.021, 3235., 0.02, 0.126, 7.9, 
  "tests performed", "", "", "", "", "", "", "", "", "", 93.52, 
  1.64689383*^8, 1265.036, 27.5, 5.098, 3.262, 3523.984, 14.8, 298.003, 8.38, 
  1., 44.7, 34.808, 0.8, 72.59, 0.632}, {"BGD", "Asia", "Bangladesh", 
  "2020-04-26", 5416., 418., 422.857, 145., 5., 7.714, 32.886, 2.538, 2.568, 
  0.88, 0.03, 0.047, 1.4, "", "", "", "", "", "", "", "", 3812., 50401., 
  0.306, 0.023, 3400., 0.021, 0.124, 8., "tests performed", "", "", "", "", 
  "", "", "", "", "", 93.52, 1.64689383*^8, 1265.036, 27.5, 5.098, 3.262, 
  3523.984, 14.8, 298.003, 8.38, 1., 44.7, 34.808, 0.8, 72.59, 0.632}, 
 {"BGD", "Asia", "Bangladesh", "2020-04-27", 5913., 497., 423.571, 152., 7., 
  7.286, 35.904, 3.018, 2.572, 0.923, 0.043, 0.044, 1.38, "", "", "", "", "", 
  "", "", "", 4332., 54733., 0.332, 0.026, 3594., 0.022, 0.118, 8.5, 
  "tests performed", "", "", "", "", "", "", "", "", "", 93.52, 
  1.64689383*^8, 1265.036, 27.5, 5.098, 3.262, 3523.984, 14.8, 298.003, 8.38, 
  1., 44.7, 34.808, 0.8, 72.59, 0.632}, {"BGD", "Asia", "Bangladesh", 
  "2020-04-28", 6462., 549., 440., 155., 3., 6.429, 39.238, 3.334, 2.672, 
  0.941, 0.018, 0.039, 1.39, "", "", "", "", "", "", "", "", 4968., 59701., 
  0.363, 0.03, 3861., 0.023, 0.114, 8.8, "tests performed", "", "", "", "", 
  "", "", "", "", "", 93.52, 1.64689383*^8, 1265.036, 27.5, 5.098, 3.262, 
  3523.984, 14.8, 298.003, 8.38, 1., 44.7, 34.808, 0.8, 72.59, 0.632}, 
 {"BGD", "Asia", "Bangladesh", "2020-04-29", 7103., 641., 475.857, 163., 8., 
  6.143, 43.13, 3.892, 2.889, 0.99, 0.049, 0.037, 1.4, "", "", "", "", "", 
  "", "", "", 4965., 64666., 0.393, 0.03, 4082., 0.025, 0.117, 8.6, 
  "tests performed", "", "", "", "", "", "", "", "", "", 93.52, 
  1.64689383*^8, 1265.036, 27.5, 5.098, 3.262, 3523.984, 14.8, 298.003, 8.38, 
  1., 44.7, 34.808, 0.8, 72.59, 0.632}, {"BGD", "Asia", "Bangladesh", 
  "2020-04-30", 7667., 564., 497.286, 168., 5., 5.857, 46.554, 3.425, 3.02, 
  1.02, 0.03, 0.036, 1.37, "", "", "", "", "", "", "", "", 5573., 70239., 
  0.426, 0.034, 4352., 0.026, 0.114, 8.8, "tests performed", "", "", "", "", 
  "", "", "", "", "", 93.52, 1.64689383*^8, 1265.036, 27.5, 5.098, 3.262, 
  3523.984, 14.8, 298.003, 8.38, 1., 44.7, 34.808, 0.8, 72.59, 0.632}, 
 {"BGD", "Asia", "Bangladesh", "2020-05-01", 8238., 571., 507., 170., 2., 
  5.571, 50.021, 3.467, 3.079, 1.032, 0.012, 0.034, 1.37, "", "", "", "", "", 
  "", "", "", 5827., 76066., 0.462, 0.035, 4708., 0.029, 0.108, 9.3, 
  "tests performed", "", "", "", "", "", "", "", "", "", 89.81, 
  1.64689383*^8, 1265.036, 27.5, 5.098, 3.262, 3523.984, 14.8, 298.003, 8.38, 
  1., 44.7, 34.808, 0.8, 72.59, 0.632}, {"BGD", "Asia", "Bangladesh", 
  "2020-05-02", 8790., 552., 541.714, 175., 5., 5., 53.373, 3.352, 3.289, 
  1.063, 0.03, 0.03, 1.38, "", "", "", "", "", "", "", "", 5368., 81434., 
  0.494, 0.033, 4978., 0.03, 0.109, 9.2, "tests performed", "", "", "", "", 
  "", "", "", "", "", 89.81, 1.64689383*^8, 1265.036, 27.5, 5.098, 3.262, 
  3523.984, 14.8, 298.003, 8.38, 1., 44.7, 34.808, 0.8, 72.59, 0.632}, 
 {"BGD", "Asia", "Bangladesh", "2020-05-03", 9455., 665., 577., 177., 2., 
  4.571, 57.411, 4.038, 3.504, 1.075, 0.012, 0.028, 1.36, "", "", "", "", "", 
  "", "", "", 6260., 87694., 0.532, 0.038, 5328., 0.032, 0.108, 9.2, 
  "tests performed", "", "", "", "", "", "", "", "", "", 89.81, 
  1.64689383*^8, 1265.036, 27.5, 5.098, 3.262, 3523.984, 14.8, 298.003, 8.38, 
  1., 44.7, 34.808, 0.8, 72.59, 0.632}, {"BGD", "Asia", "Bangladesh", 
  "2020-05-04", 10143., 688., 604.286, 182., 5., 4.286, 61.589, 4.178, 3.669, 
  1.105, 0.03, 0.026, 1.33, "", "", "", "", "", "", "", "", 5711., 93405., 
  0.567, 0.035, 5525., 0.034, 0.109, 9.1, "tests performed", "", "", "", "", 
  "", "", "", "", "", 89.81, 1.64689383*^8, 1265.036, 27.5, 5.098, 3.262, 
  3523.984, 14.8, 298.003, 8.38, 1., 44.7, 34.808, 0.8, 72.59, 0.632}, 
 {"BGD", "Asia", "Bangladesh", "2020-05-05", 10929., 786., 638.143, 183., 1., 
  4., 66.361, 4.773, 3.875, 1.111, 0.006, 0.024, 1.33, "", "", "", "", "", 
  "", "", "", "", "", "", "", 5261., 0.032, 0.121, 8.2, "tests performed", 
  "", "", "", "", "", "", "", "", "", 89.81, 1.64689383*^8, 1265.036, 27.5, 
  5.098, 3.262, 3523.984, 14.8, 298.003, 8.38, 1., 44.7, 34.808, 0.8, 72.59, 
  0.632}, {"BGD", "Asia", "Bangladesh", "2020-05-06", 11719., 790., 659.429, 
  186., 3., 3.286, 71.158, 4.797, 4.004, 1.129, 0.018, 0.02, 1.3, "", "", "", 
  "", "", "", "", "", 6241., 99646., 0.605, 0.038, 4997., 0.03, 0.132, 7.6, 
  "tests performed", "", "", "", "", "", "", "", "", "", 89.81, 
  1.64689383*^8, 1265.036, 27.5, 5.098, 3.262, 3523.984, 14.8, 298.003, 8.38, 
  1., 44.7, 34.808, 0.8, 72.59, 0.632}, {"BGD", "Asia", "Bangladesh", 
  "2020-05-07", 12425., 706., 679.714, 199., 13., 4.429, 75.445, 4.287, 
  4.127, 1.208, 0.079, 0.027, 1.27, "", "", "", "", "", "", "", "", 5867., 
  105513., 0.641, 0.036, 5039., 0.031, 0.135, 7.4, "tests performed", "", "", 
  "", "", "", "", "", "", "", 89.81, 1.64689383*^8, 1265.036, 27.5, 5.098, 
  3.262, 3523.984, 14.8, 298.003, 8.38, 1., 44.7, 34.808, 0.8, 72.59, 0.632}, 
 {"BGD", "Asia", "Bangladesh", "2020-05-08", 13134., 709., 699.429, 206., 7., 
  5.143, 79.75, 4.305, 4.247, 1.251, 0.043, 0.031, 1.28, "", "", "", "", "", 
  "", "", "", 5941., 111454., 0.677, 0.036, 5055., 0.031, 0.138, 7.2, 
  "tests performed", "", "", "", "", "", "", "", "", "", 89.81, 
  1.64689383*^8, 1265.036, 27.5, 5.098, 3.262, 3523.984, 14.8, 298.003, 8.38, 
  1., 44.7, 34.808, 0.8, 72.59, 0.632}, {"BGD", "Asia", "Bangladesh", 
  "2020-05-09", 13770., 636., 711.429, 214., 8., 5.571, 83.612, 3.862, 4.32, 
  1.299, 0.049, 0.034, 1.31, "", "", "", "", "", "", "", "", 5465., 116919., 
  0.71, 0.033, 5069., 0.031, 0.14, 7.1, "tests performed", "", "", "", "", 
  "", "", "", "", "", 89.81, 1.64689383*^8, 1265.036, 27.5, 5.098, 3.262, 
  3523.984, 14.8, 298.003, 8.38, 1., 44.7, 34.808, 0.8, 72.59, 0.632}, 
 {"BGD", "Asia", "Bangladesh", "2020-05-10", 14657., 887., 743.143, 228., 
  14., 7.286, 88.998, 5.386, 4.512, 1.384, 0.085, 0.044, 1.34, "", "", "", 
  "", "", "", "", "", 5738., 122657., 0.745, 0.035, 4995., 0.03, 0.149, 6.7, 
  "tests performed", "", "", "", "", "", "", "", "", "", 89.81, 
  1.64689383*^8, 1265.036, 27.5, 5.098, 3.262, 3523.984, 14.8, 298.003, 8.38, 
  1., 44.7, 34.808, 0.8, 72.59, 0.632}, {"BGD", "Asia", "Bangladesh", 
  "2020-05-11", 15691., 1034., 792.571, 239., 11., 8.143, 95.276, 6.278, 
  4.813, 1.451, 0.067, 0.049, 1.36, "", "", "", "", "", "", "", "", 7208., 
  129865., 0.789, 0.044, 5209., 0.032, 0.152, 6.6, "tests performed", "", "", 
  "", "", "", "", "", "", "", 89.81, 1.64689383*^8, 1265.036, 27.5, 5.098, 
  3.262, 3523.984, 14.8, 298.003, 8.38, 1., 44.7, 34.808, 0.8, 72.59, 0.632}, 
 {"BGD", "Asia", "Bangladesh", "2020-05-12", 16660., 969., 818.714, 250., 
  11., 9.571, 101.16, 5.884, 4.971, 1.518, 0.067, 0.058, 1.36, "", "", "", 
  "", "", "", "", "", 6773., 136638., 0.83, 0.041, 5730., 0.035, 0.143, 7., 
  "tests performed", "", "", "", "", "", "", "", "", "", 89.81, 
  1.64689383*^8, 1265.036, 27.5, 5.098, 3.262, 3523.984, 14.8, 298.003, 8.38, 
  1., 44.7, 34.808, 0.8, 72.59, 0.632}, {"BGD", "Asia", "Bangladesh", 
  "2020-05-13", 17822., 1162., 871.857, 269., 19., 11.857, 108.216, 7.056, 
  5.294, 1.633, 0.115, 0.072, 1.37, "", "", "", "", "", "", "", "", 7900., 
  144538., 0.878, 0.048, 6413., 0.039, 0.136, 7.4, "tests performed", "", "", 
  "", "", "", "", "", "", "", 89.81, 1.64689383*^8, 1265.036, 27.5, 5.098, 
  3.262, 3523.984, 14.8, 298.003, 8.38, 1., 44.7, 34.808, 0.8, 72.59, 0.632}, 
 {"BGD", "Asia", "Bangladesh", "2020-05-14", 18863., 1041., 919.714, 283., 
  14., 12., 114.537, 6.321, 5.585, 1.718, 0.085, 0.073, 1.36, "", "", "", "", 
  "", "", "", "", 7392., 151930., 0.923, 0.045, 6631., 0.04, 0.139, 7.2, 
  "tests performed", "", "", "", "", "", "", "", "", "", 89.81, 
  1.64689383*^8, 1265.036, 27.5, 5.098, 3.262, 3523.984, 14.8, 298.003, 8.38, 
  1., 44.7, 34.808, 0.8, 72.59, 0.632}, {"BGD", "Asia", "Bangladesh", 
  "2020-05-15", 20065., 1202., 990.143, 298., 15., 13.143, 121.835, 7.299, 
  6.012, 1.809, 0.091, 0.08, 1.36, "", "", "", "", "", "", "", "", 8582., 
  160512., 0.975, 0.052, 7008., 0.043, 0.141, 7.1, "tests performed", "", "", 
  "", "", "", "", "", "", "", 89.81, 1.64689383*^8, 1265.036, 27.5, 5.098, 
  3.262, 3523.984, 14.8, 298.003, 8.38, 1., 44.7, 34.808, 0.8, 72.59, 0.632}, 
 {"BGD", "Asia", "Bangladesh", "2020-05-16", 20995., 930., 1032.143, 314., 
  16., 14.286, 127.482, 5.647, 6.267, 1.907, 0.097, 0.087, 1.36, "", "", "", 
  "", "", "", "", "", 6782., 167294., 1.016, 0.041, 7196., 0.044, 0.143, 7., 
  "tests performed", "", "", "", "", "", "", "", "", "", 89.81, 
  1.64689383*^8, 1265.036, 27.5, 5.098, 3.262, 3523.984, 14.8, 298.003, 8.38, 
  1., 44.7, 34.808, 0.8, 72.59, 0.632}, {"BGD", "Asia", "Bangladesh", 
  "2020-05-17", 22268., 1273., 1087.286, 328., 14., 14.286, 135.212, 7.73, 
  6.602, 1.992, 0.085, 0.087, 1.39, "", "", "", "", "", "", "", "", 8114., 
  175408., 1.065, 0.049, 7536., 0.046, 0.144, 6.9, "tests performed", "", "", 
  "", "", "", "", "", "", "", 93.52, 1.64689383*^8, 1265.036, 27.5, 5.098, 
  3.262, 3523.984, 14.8, 298.003, 8.38, 1., 44.7, 34.808, 0.8, 72.59, 0.632}, 
 {"BGD", "Asia", "Bangladesh", "2020-05-18", 23870., 1602., 1168.429, 349., 
  21., 15.714, 144.94, 9.727, 7.095, 2.119, 0.128, 0.095, 1.4, "", "", "", 
  "", "", "", "", "", 9788., 185196., 1.125, 0.059, 7904., 0.048, 0.148, 6.8, 
  "tests performed", "", "", "", "", "", "", "", "", "", 93.52, 
  1.64689383*^8, 1265.036, 27.5, 5.098, 3.262, 3523.984, 14.8, 298.003, 8.38, 
  1., 44.7, 34.808, 0.8, 72.59, 0.632}, {"BGD", "Asia", "Bangladesh", 
  "2020-05-19", 25121., 1251., 1208.714, 370., 21., 17.143, 152.536, 7.596, 
  7.339, 2.247, 0.128, 0.104, 1.39, "", "", "", "", "", "", "", "", 8449., 
  193645., 1.176, 0.051, 8144., 0.049, 0.148, 6.7, "tests performed", "", "", 
  "", "", "", "", "", "", "", 93.52, 1.64689383*^8, 1265.036, 27.5, 5.098, 
  3.262, 3523.984, 14.8, 298.003, 8.38, 1., 44.7, 34.808, 0.8, 72.59, 0.632}, 
 {"BGD", "Asia", "Bangladesh", "2020-05-20", 26738., 1617., 1273.714, 386., 
  16., 16.714, 162.354, 9.818, 7.734, 2.344, 0.097, 0.101, 1.4, "", "", "", 
  "", "", "", "", "", 10260., 203905., 1.238, 0.062, 8481., 0.051, 0.15, 6.7, 
  "tests performed", "", "", "", "", "", "", "", "", "", 93.52, 
  1.64689383*^8, 1265.036, 27.5, 5.098, 3.262, 3523.984, 14.8, 298.003, 8.38, 
  1., 44.7, 34.808, 0.8, 72.59, 0.632}, {"BGD", "Asia", "Bangladesh", 
  "2020-05-21", 28511., 1773., 1378.286, 408., 22., 17.857, 173.12, 10.766, 
  8.369, 2.477, 0.134, 0.108, 1.4, "", "", "", "", "", "", "", "", 10262., 
  214167., 1.3, 0.062, 8891., 0.054, 0.155, 6.5, "tests performed", "", "", 
  "", "", "", "", "", "", "", 93.52, 1.64689383*^8, 1265.036, 27.5, 5.098, 
  3.262, 3523.984, 14.8, 298.003, 8.38, 1., 44.7, 34.808, 0.8, 72.59, 0.632}, 
 {"BGD", "Asia", "Bangladesh", "2020-05-22", 30205., 1694., 1448.571, 432., 
  24., 19.143, 183.406, 10.286, 8.796, 2.623, 0.146, 0.116, 1.37, "", "", "", 
  "", "", "", "", "", 9727., 223894., 1.359, 0.059, 9055., 0.055, 0.16, 6.3, 
  "tests performed", "", "", "", "", "", "", "", "", "", 93.52, 
  1.64689383*^8, 1265.036, 27.5, 5.098, 3.262, 3523.984, 14.8, 298.003, 8.38, 
  1., 44.7, 34.808, 0.8, 72.59, 0.632}, {"BGD", "Asia", "Bangladesh", 
  "2020-05-23", 32078., 1873., 1583.286, 452., 20., 19.714, 194.779, 11.373, 
  9.614, 2.745, 0.121, 0.12, 1.35, "", "", "", "", "", "", "", "", 10834., 
  234728., 1.425, 0.066, 9633., 0.058, 0.164, 6.1, "tests performed", "", "", 
  "", "", "", "", "", "", "", 93.52, 1.64689383*^8, 1265.036, 27.5, 5.098, 
  3.262, 3523.984, 14.8, 298.003, 8.38, 1., 44.7, 34.808, 0.8, 72.59, 0.632}, 
 {"BGD", "Asia", "Bangladesh", "2020-05-24", 33610., 1532., 1620.286, 480., 
  28., 21.714, 204.081, 9.302, 9.838, 2.915, 0.17, 0.132, 1.28, "", "", "", 
  "", "", "", "", "", 8908., 243636., 1.479, 0.054, 9747., 0.059, 0.166, 6., 
  "tests performed", "", "", "", "", "", "", "", "", "", 93.52, 
  1.64689383*^8, 1265.036, 27.5, 5.098, 3.262, 3523.984, 14.8, 298.003, 8.38, 
  1., 44.7, 34.808, 0.8, 72.59, 0.632}, {"BGD", "Asia", "Bangladesh", 
  "2020-05-25", 35585., 1975., 1673.571, 501., 21., 21.714, 216.073, 11.992, 
  10.162, 3.042, 0.128, 0.132, 1.23, "", "", "", "", "", "", "", "", 9451., 
  253087., 1.537, 0.057, 9699., 0.059, 0.173, 5.8, "tests performed", "", "", 
  "", "", "", "", "", "", "", 93.52, 1.64689383*^8, 1265.036, 27.5, 5.098, 
  3.262, 3523.984, 14.8, 298.003, 8.38, 1., 44.7, 34.808, 0.8, 72.59, 0.632}, 
 {"BGD", "Asia", "Bangladesh", "2020-05-26", 36751., 1166., 1661.429, 522., 
  21., 21.714, 223.153, 7.08, 10.088, 3.17, 0.128, 0.132, 1.18, "", "", "", 
  "", "", "", "", "", 5407., 258494., 1.57, 0.033, 9264., 0.056, 0.179, 5.6, 
  "tests performed", "", "", "", "", "", "", "", "", "", 93.52, 
  1.64689383*^8, 1265.036, 27.5, 5.098, 3.262, 3523.984, 14.8, 298.003, 8.38, 
  1., 44.7, 34.808, 0.8, 72.59, 0.632}, {"BGD", "Asia", "Bangladesh", 
  "2020-05-27", 38292., 1541., 1650.571, 544., 22., 22.571, 232.51, 9.357, 
  10.022, 3.303, 0.134, 0.137, 1.21, "", "", "", "", "", "", "", "", 8015., 
  266509., 1.618, 0.049, 8943., 0.054, 0.185, 5.4, "tests performed", "", "", 
  "", "", "", "", "", "", "", 93.52, 1.64689383*^8, 1265.036, 27.5, 5.098, 
  3.262, 3523.984, 14.8, 298.003, 8.38, 1., 44.7, 34.808, 0.8, 72.59, 0.632}, 
 {"BGD", "Asia", "Bangladesh", "2020-05-28", 40321., 2029., 1687.143, 559., 
  15., 21.571, 244.831, 12.32, 10.244, 3.394, 0.091, 0.131, 1.28, "", "", "", 
  "", "", "", "", "", 9310., 275819., 1.675, 0.057, 8807., 0.053, 0.192, 5.2, 
  "tests performed", "", "", "", "", "", "", "", "", "", 93.52, 
  1.64689383*^8, 1265.036, 27.5, 5.098, 3.262, 3523.984, 14.8, 298.003, 8.38, 
  1., 44.7, 34.808, 0.8, 72.59, 0.632}, {"BGD", "Asia", "Bangladesh", 
  "2020-05-29", 42844., 2523., 1805.571, 582., 23., 21.429, 260.15, 15.32, 
  10.963, 3.534, 0.14, 0.13, 1.33, "", "", "", "", "", "", "", "", 11301., 
  287120., 1.743, 0.069, 9032., 0.055, 0.2, 5., "tests performed", "", "", 
  "", "", "", "", "", "", "", 93.52, 1.64689383*^8, 1265.036, 27.5, 5.098, 
  3.262, 3523.984, 14.8, 298.003, 8.38, 1., 44.7, 34.808, 0.8, 72.59, 0.632}, 
 {"BGD", "Asia", "Bangladesh", "2020-05-30", 44608., 1764., 1790., 610., 28., 
  22.571, 270.861, 10.711, 10.869, 3.704, 0.17, 0.137, 1.34, "", "", "", "", 
  "", "", "", "", 9997., 297117., 1.804, 0.061, 8913., 0.054, 0.201, 5., 
  "tests performed", "", "", "", "", "", "", "", "", "", 93.52, 
  1.64689383*^8, 1265.036, 27.5, 5.098, 3.262, 3523.984, 14.8, 298.003, 8.38, 
  1., 44.7, 34.808, 0.8, 72.59, 0.632}, {"BGD", "Asia", "Bangladesh", 
  "2020-05-31", 47153., 2545., 1934.714, 650., 40., 24.286, 286.315, 15.453, 
  11.748, 3.947, 0.243, 0.147, 1.36, "", "", "", "", "", "", "", "", 11876., 
  308993., 1.876, 0.072, 9337., 0.057, 0.207, 4.8, "tests performed", "", "", 
  "", "", "", "", "", "", "", 62.96, 1.64689383*^8, 1265.036, 27.5, 5.098, 
  3.262, 3523.984, 14.8, 298.003, 8.38, 1., 44.7, 34.808, 0.8, 72.59, 0.632}, 
 {"BGD", "Asia", "Bangladesh", "2020-06-01", 49534., 2381., 1992.714, 672., 
  22., 24.429, 300.772, 14.458, 12.1, 4.08, 0.134, 0.148, 1.35, "", "", "", 
  "", "", "", "", "", 11339., 320332., 1.945, 0.069, 9606., 0.058, 0.207, 
  4.8, "tests performed", "", "", "", "", "", "", "", "", "", 62.96, 
  1.64689383*^8, 1265.036, 27.5, 5.098, 3.262, 3523.984, 14.8, 298.003, 8.38, 
  1., 44.7, 34.808, 0.8, 72.59, 0.632}, {"BGD", "Asia", "Bangladesh", 
  "2020-06-02", 52445., 2911., 2242., 709., 37., 26.714, 318.448, 17.676, 
  13.614, 4.305, 0.225, 0.162, 1.34, "", "", "", "", "", "", "", "", 12704., 
  333036., 2.022, 0.077, 10649., 0.065, 0.211, 4.7, "tests performed", "", 
  "", "", "", "", "", "", "", "", 62.96, 1.64689383*^8, 1265.036, 27.5, 
  5.098, 3.262, 3523.984, 14.8, 298.003, 8.38, 1., 44.7, 34.808, 0.8, 72.59, 
  0.632}, {"BGD", "Asia", "Bangladesh", "2020-06-03", 55140., 2695., 
  2406.857, 746., 37., 28.857, 334.812, 16.364, 14.615, 4.53, 0.225, 0.175, 
  1.3, "", "", "", "", "", "", "", "", 12510., 345546., 2.098, 0.076, 11291., 
  0.069, 0.213, 4.7, "tests performed", "", "", "", "", "", "", "", "", "", 
  62.96, 1.64689383*^8, 1265.036, 27.5, 5.098, 3.262, 3523.984, 14.8, 
  298.003, 8.38, 1., 44.7, 34.808, 0.8, 72.59, 0.632}, 
 {"BGD", "Asia", "Bangladesh", "2020-06-04", 57563., 2423., 2463.143, 781., 
  35., 31.714, 349.525, 14.713, 14.956, 4.742, 0.213, 0.193, 1.26, "", "", 
  "", "", "", "", "", "", 12694., 358240., 2.175, 0.077, 11774., 0.071, 
  0.209, 4.8, "tests performed", "", "", "", "", "", "", "", "", "", 62.96, 
  1.64689383*^8, 1265.036, 27.5, 5.098, 3.262, 3523.984, 14.8, 298.003, 8.38, 
  1., 44.7, 34.808, 0.8, 72.59, 0.632}, {"BGD", "Asia", "Bangladesh", 
  "2020-06-05", 60391., 2828., 2506.714, 811., 30., 32.714, 366.696, 17.172, 
  15.221, 4.924, 0.182, 0.199, 1.25, "", "", "", "", "", "", "", "", 14088., 
  372328., 2.261, 0.086, 12173., 0.074, 0.206, 4.9, "tests performed", "", 
  "", "", "", "", "", "", "", "", 62.96, 1.64689383*^8, 1265.036, 27.5, 
  5.098, 3.262, 3523.984, 14.8, 298.003, 8.38, 1., 44.7, 34.808, 0.8, 72.59, 
  0.632}, {"BGD", "Asia", "Bangladesh", "2020-06-06", 63026., 2635., 
  2631.143, 846., 35., 33.714, 382.696, 16., 15.976, 5.137, 0.213, 0.205, 
  1.24, "", "", "", "", "", "", "", "", 12486., 384814., 2.337, 0.076, 
  12528., 0.076, 0.21, 4.8, "tests performed", "", "", "", "", "", "", "", 
  "", "", 62.96, 1.64689383*^8, 1265.036, 27.5, 5.098, 3.262, 3523.984, 14.8, 
  298.003, 8.38, 1., 44.7, 34.808, 0.8, 72.59, 0.632}, 
 {"BGD", "Asia", "Bangladesh", "2020-06-07", 65769., 2743., 2659.429, 888., 
  42., 34., 399.352, 16.656, 16.148, 5.392, 0.255, 0.206, 1.23, "", "", "", 
  "", "", "", "", "", 13136., 397950., 2.416, 0.08, 12708., 0.077, 0.209, 
  4.8, "tests performed", "", "", "", "", "", "", "", "", "", 62.96, 
  1.64689383*^8, 1265.036, 27.5, 5.098, 3.262, 3523.984, 14.8, 298.003, 8.38, 
  1., 44.7, 34.808, 0.8, 72.59, 0.632}, {"BGD", "Asia", "Bangladesh", 
  "2020-06-08", 68504., 2735., 2710., 930., 42., 36.857, 415.959, 16.607, 
  16.455, 5.647, 0.255, 0.224, 1.21, "", "", "", "", "", "", "", "", 12944., 
  410894., 2.495, 0.079, 12937., 0.079, 0.209, 4.8, "tests performed", "", 
  "", "", "", "", "", "", "", "", 62.96, 1.64689383*^8, 1265.036, 27.5, 
  5.098, 3.262, 3523.984, 14.8, 298.003, 8.38, 1., 44.7, 34.808, 0.8, 72.59, 
  0.632}, {"BGD", "Asia", "Bangladesh", "2020-06-09", 71675., 3171., 
  2747.143, 975., 45., 38., 435.213, 19.254, 16.681, 5.92, 0.273, 0.231, 
  1.21, "", "", "", "", "", "", "", "", 14664., 425558., 2.584, 0.089, 
  13217., 0.08, 0.208, 4.8, "tests performed", "", "", "", "", "", "", "", 
  "", "", 62.96, 1.64689383*^8, 1265.036, 27.5, 5.098, 3.262, 3523.984, 14.8, 
  298.003, 8.38, 1., 44.7, 34.808, 0.8, 72.59, 0.632}, 
 {"BGD", "Asia", "Bangladesh", "2020-06-10", 74865., 3190., 2817.857, 1012., 
  37., 38., 454.583, 19.37, 17.11, 6.145, 0.225, 0.231, 1.21, "", "", "", "", 
  "", "", "", "", 15965., 441523., 2.681, 0.097, 13711., 0.083, 0.206, 4.9, 
  "tests performed", "", "", "", "", "", "", "", "", "", 62.96, 
  1.64689383*^8, 1265.036, 27.5, 5.098, 3.262, 3523.984, 14.8, 298.003, 8.38, 
  1., 44.7, 34.808, 0.8, 72.59, 0.632}, {"BGD", "Asia", "Bangladesh", 
  "2020-06-11", 78052., 3187., 2927., 1049., 37., 38.286, 473.935, 19.352, 
  17.773, 6.37, 0.225, 0.232, 1.2, "", "", "", "", "", "", "", "", 15772., 
  457295., 2.777, 0.096, 14151., 0.086, 0.207, 4.8, "tests performed", "", 
  "", "", "", "", "", "", "", "", 62.96, 1.64689383*^8, 1265.036, 27.5, 
  5.098, 3.262, 3523.984, 14.8, 298.003, 8.38, 1., 44.7, 34.808, 0.8, 72.59, 
  0.632}, {"BGD", "Asia", "Bangladesh", "2020-06-12", 81523., 3471., 
  3018.857, 1095., 46., 40.571, 495.011, 21.076, 18.331, 6.649, 0.279, 0.246, 
  1.19, "", "", "", "", "", "", "", "", 15990., 473285., 2.874, 0.097, 
  14422., 0.088, 0.209, 4.8, "tests performed", "", "", "", "", "", "", "", 
  "", "", 62.96, 1.64689383*^8, 1265.036, 27.5, 5.098, 3.262, 3523.984, 14.8, 
  298.003, 8.38, 1., 44.7, 34.808, 0.8, 72.59, 0.632}, 
 {"BGD", "Asia", "Bangladesh", "2020-06-13", 84379., 2856., 3050.429, 1139., 
  44., 41.857, 512.352, 17.342, 18.522, 6.916, 0.267, 0.254, 1.18, "", "", 
  "", "", "", "", "", "", 16638., 489923., 2.975, 0.101, 15016., 0.091, 
  0.203, 4.9, "tests performed", "", "", "", "", "", "", "", "", "", 62.96, 
  1.64689383*^8, 1265.036, 27.5, 5.098, 3.262, 3523.984, 14.8, 298.003, 8.38, 
  1., 44.7, 34.808, 0.8, 72.59, 0.632}, {"BGD", "Asia", "Bangladesh", 
  "2020-06-14", 87520., 3141., 3107.286, 1171., 32., 40.429, 531.425, 19.072, 
  18.868, 7.11, 0.194, 0.245, 1.17, "", "", "", "", "", "", "", "", 14505., 
  504428., 3.063, 0.088, 15211., 0.092, 0.204, 4.9, "tests performed", "", 
  "", "", "", "", "", "", "", "", 62.96, 1.64689383*^8, 1265.036, 27.5, 
  5.098, 3.262, 3523.984, 14.8, 298.003, 8.38, 1., 44.7, 34.808, 0.8, 72.59, 
  0.632}, {"BGD", "Asia", "Bangladesh", "2020-06-15", 90619., 3099., 
  3159.286, 1209., 38., 39.857, 550.242, 18.817, 19.183, 7.341, 0.231, 0.242, 
  1.17, "", "", "", "", "", "", "", "", 15038., 519466., 3.154, 0.091, 
  15510., 0.094, 0.204, 4.9, "tests performed", "", "", "", "", "", "", "", 
  "", "", 62.96, 1.64689383*^8, 1265.036, 27.5, 5.098, 3.262, 3523.984, 14.8, 
  298.003, 8.38, 1., 44.7, 34.808, 0.8, 72.59, 0.632}, 
 {"BGD", "Asia", "Bangladesh", "2020-06-16", 94481., 3862., 3258., 1262., 
  53., 41., 573.692, 23.45, 19.783, 7.663, 0.322, 0.249, 1.18, "", "", "", 
  "", "", "", "", "", 17214., 536680., 3.259, 0.105, 15875., 0.096, 0.205, 
  4.9, "tests performed", "", "", "", "", "", "", "", "", "", 74.54, 
  1.64689383*^8, 1265.036, 27.5, 5.098, 3.262, 3523.984, 14.8, 298.003, 8.38, 
  1., 44.7, 34.808, 0.8, 72.59, 0.632}, {"BGD", "Asia", "Bangladesh", 
  "2020-06-17", 98489., 4008., 3374.857, 1305., 43., 41.857, 598.029, 24.337, 
  20.492, 7.924, 0.261, 0.254, 1.17, "", "", "", "", "", "", "", "", 17527., 
  554207., 3.365, 0.106, 16098., 0.098, 0.21, 4.8, "tests performed", "", "", 
  "", "", "", "", "", "", "", 74.54, 1.64689383*^8, 1265.036, 27.5, 5.098, 
  3.262, 3523.984, 14.8, 298.003, 8.38, 1., 44.7, 34.808, 0.8, 72.59, 0.632}, 
 {"BGD", "Asia", "Bangladesh", "2020-06-18", 102292., 3803., 3462.857, 1343., 
  38., 42., 621.121, 23.092, 21.027, 8.155, 0.231, 0.255, 1.14, "", "", "", 
  "", "", "", "", "", 16259., 570466., 3.464, 0.099, 16167., 0.098, 0.214, 
  4.7, "tests performed", "", "", "", "", "", "", "", "", "", 74.54, 
  1.64689383*^8, 1265.036, 27.5, 5.098, 3.262, 3523.984, 14.8, 298.003, 8.38, 
  1., 44.7, 34.808, 0.8, 72.59, 0.632}, {"BGD", "Asia", "Bangladesh", 
  "2020-06-19", 105535., 3243., 3430.286, 1388., 45., 41.857, 640.812, 
  19.692, 20.829, 8.428, 0.273, 0.254, 1.1, "", "", "", "", "", "", "", "", 
  15045., 585511., 3.555, 0.091, 16032., 0.097, 0.214, 4.7, 
  "tests performed", "", "", "", "", "", "", "", "", "", 74.54, 
  1.64689383*^8, 1265.036, 27.5, 5.098, 3.262, 3523.984, 14.8, 298.003, 8.38, 
  1., 44.7, 34.808, 0.8, 72.59, 0.632}, {"BGD", "Asia", "Bangladesh", 
  "2020-06-20", 108775., 3240., 3485.143, 1425., 37., 40.857, 660.486, 
  19.673, 21.162, 8.653, 0.225, 0.248, 1.09, "", "", "", "", "", "", "", "", 
  14031., 599542., 3.64, 0.085, 15660., 0.095, 0.223, 4.5, "tests performed", 
  "", "", "", "", "", "", "", "", "", 74.54, 1.64689383*^8, 1265.036, 27.5, 
  5.098, 3.262, 3523.984, 14.8, 298.003, 8.38, 1., 44.7, 34.808, 0.8, 72.59, 
  0.632}, {"BGD", "Asia", "Bangladesh", "2020-06-21", 112306., 3531., 
  3540.857, 1464., 39., 41.857, 681.926, 21.44, 21.5, 8.889, 0.237, 0.254, 
  1.08, "", "", "", "", "", "", "", "", 15585., 615127., 3.735, 0.095, 
  15814., 0.096, 0.224, 4.5, "tests performed", "", "", "", "", "", "", "", 
  "", "", 74.54, 1.64689383*^8, 1265.036, 27.5, 5.098, 3.262, 3523.984, 14.8, 
  298.003, 8.38, 1., 44.7, 34.808, 0.8, 72.59, 0.632}, 
 {"BGD", "Asia", "Bangladesh", "2020-06-22", 115786., 3480., 3595.286, 1502., 
  38., 41.857, 703.057, 21.131, 21.831, 9.12, 0.231, 0.254, 1.07, "", "", "", 
  "", "", "", "", "", 15555., 630682., 3.83, 0.094, 15888., 0.096, 0.226, 
  4.4, "tests performed", "", "", "", "", "", "", "", "", "", 74.54, 
  1.64689383*^8, 1265.036, 27.5, 5.098, 3.262, 3523.984, 14.8, 298.003, 8.38, 
  1., 44.7, 34.808, 0.8, 72.59, 0.632}, {"BGD", "Asia", "Bangladesh", 
  "2020-06-23", 119198., 3412., 3531., 1545., 43., 40.429, 723.775, 20.718, 
  21.44, 9.381, 0.261, 0.245, 1.05, "", "", "", "", "", "", "", "", 16292., 
  646974., 3.928, 0.099, 15756., 0.096, 0.224, 4.5, "tests performed", "", 
  "", "", "", "", "", "", "", "", 74.54, 1.64689383*^8, 1265.036, 27.5, 
  5.098, 3.262, 3523.984, 14.8, 298.003, 8.38, 1., 44.7, 34.808, 0.8, 72.59, 
  0.632}, {"BGD", "Asia", "Bangladesh", "2020-06-24", 122660., 3462., 3453., 
  1582., 37., 39.571, 744.796, 21.021, 20.967, 9.606, 0.225, 0.24, 1.06, "", 
  "", "", "", "", "", "", "", 16433., 663407., 4.028, 0.1, 15600., 0.095, 
  0.221, 4.5, "tests performed", "", "", "", "", "", "", "", "", "", 74.54, 
  1.64689383*^8, 1265.036, 27.5, 5.098, 3.262, 3523.984, 14.8, 298.003, 8.38, 
  1., 44.7, 34.808, 0.8, 72.59, 0.632}, {"BGD", "Asia", "Bangladesh", 
  "2020-06-25", 126606., 3946., 3473.429, 1621., 39., 39.714, 768.756, 23.96, 
  21.091, 9.843, 0.237, 0.241, 1.07, "", "", "", "", "", "", "", "", 17999., 
  681406., 4.138, 0.109, 15849., 0.096, 0.219, 4.6, "tests performed", "", 
  "", "", "", "", "", "", "", "", 74.54, 1.64689383*^8, 1265.036, 27.5, 
  5.098, 3.262, 3523.984, 14.8, 298.003, 8.38, 1., 44.7, 34.808, 0.8, 72.59, 
  0.632}, {"BGD", "Asia", "Bangladesh", "2020-06-26", 130474., 3868., 
  3562.714, 1661., 40., 39., 792.243, 23.487, 21.633, 10.086, 0.243, 0.237, 
  1.09, "", "", "", "", "", "", "", "", 18498., 699904., 4.25, 0.112, 16342., 
  0.099, 0.218, 4.6, "tests performed", "", "", "", "", "", "", "", "", "", 
  74.54, 1.64689383*^8, 1265.036, 27.5, 5.098, 3.262, 3523.984, 14.8, 
  298.003, 8.38, 1., 44.7, 34.808, 0.8, 72.59, 0.632}, 
 {"BGD", "Asia", "Bangladesh", "2020-06-27", 133978., 3504., 3600.429, 1695., 
  34., 38.571, 813.519, 21.276, 21.862, 10.292, 0.206, 0.234, 1.09, "", "", 
  "", "", "", "", "", "", 15157., 715061., 4.342, 0.092, 16503., 0.1, 0.218, 
  4.6, "tests performed", "", "", "", "", "", "", "", "", "", 74.54, 
  1.64689383*^8, 1265.036, 27.5, 5.098, 3.262, 3523.984, 14.8, 298.003, 8.38, 
  1., 44.7, 34.808, 0.8, 72.59, 0.632}, {"BGD", "Asia", "Bangladesh", 
  "2020-06-28", 137787., 3809., 3640.143, 1738., 43., 39.143, 836.648, 
  23.128, 22.103, 10.553, 0.261, 0.238, 1.08, "", "", "", "", "", "", "", "", 
  18099., 733160., 4.452, 0.11, 16862., 0.102, 0.216, 4.6, "tests performed", 
  "", "", "", "", "", "", "", "", "", 74.54, 1.64689383*^8, 1265.036, 27.5, 
  5.098, 3.262, 3523.984, 14.8, 298.003, 8.38, 1., 44.7, 34.808, 0.8, 72.59, 
  0.632}, {"BGD", "Asia", "Bangladesh", "2020-06-29", 141801., 4014., 
  3716.429, 1783., 45., 40.143, 861.021, 24.373, 22.566, 10.826, 0.273, 
  0.244, 1.06, "", "", "", "", "", "", "", "", 17837., 750997., 4.56, 0.108, 
  17188., 0.104, 0.216, 4.6, "tests performed", "", "", "", "", "", "", "", 
  "", "", 74.54, 1.64689383*^8, 1265.036, 27.5, 5.098, 3.262, 3523.984, 14.8, 
  298.003, 8.38, 1., 44.7, 34.808, 0.8, 72.59, 0.632}, 
 {"BGD", "Asia", "Bangladesh", "2020-06-30", 145483., 3682., 3755., 1847., 
  64., 43.143, 883.378, 22.357, 22.8, 11.215, 0.389, 0.262, 1.03, "", "", "", 
  "", "", "", "", "", 18426., 769423., 4.672, 0.112, 17493., 0.106, 0.215, 
  4.7, "tests performed", "", "", "", "", "", "", "", "", "", 74.54, 
  1.64689383*^8, 1265.036, 27.5, 5.098, 3.262, 3523.984, 14.8, 298.003, 8.38, 
  1., 44.7, 34.808, 0.8, 72.59, 0.632}, {"BGD", "Asia", "Bangladesh", 
  "2020-07-01", 149258., 3775., 3799.714, 1888., 41., 43.714, 906.3, 22.922, 
  23.072, 11.464, 0.249, 0.265, 1., "", "", "", "", "", "", "", "", 17875., 
  787298., 4.781, 0.109, 17699., 0.107, 0.215, 4.7, "tests performed", "", 
  "", "", "", "", "", "", "", "", 74.54, 1.64689383*^8, 1265.036, 27.5, 
  5.098, 3.262, 3523.984, 14.8, 298.003, 8.38, 1., 44.7, 34.808, 0.8, 72.59, 
  0.632}, {"BGD", "Asia", "Bangladesh", "2020-07-02", 153277., 4019., 
  3810.143, 1926., 38., 43.571, 930.704, 24.404, 23.135, 11.695, 0.231, 
  0.265, 0.98, "", "", "", "", "", "", "", "", 18362., 805660., 4.892, 0.111, 
  17751., 0.108, 0.215, 4.7, "tests performed", "", "", "", "", "", "", "", 
  "", "", 74.54, 1.64689383*^8, 1265.036, 27.5, 5.098, 3.262, 3523.984, 14.8, 
  298.003, 8.38, 1., 44.7, 34.808, 0.8, 72.59, 0.632}, 
 {"BGD", "Asia", "Bangladesh", "2020-07-03", 156391., 3114., 3702.429, 1968., 
  42., 43.857, 949.612, 18.908, 22.481, 11.95, 0.255, 0.266, 0.95, "", "", 
  "", "", "", "", "", "", 14650., 820310., 4.981, 0.089, 17201., 0.104, 
  0.215, 4.6, "tests performed", "", "", "", "", "", "", "", "", "", 74.54, 
  1.64689383*^8, 1265.036, 27.5, 5.098, 3.262, 3523.984, 14.8, 298.003, 8.38, 
  1., 44.7, 34.808, 0.8, 72.59, 0.632}, {"BGD", "Asia", "Bangladesh", 
  "2020-07-04", 159679., 3288., 3671.571, 1997., 29., 43.143, 969.577, 
  19.965, 22.294, 12.126, 0.176, 0.262, 0.94, "", "", "", "", "", "", "", "", 
  14727., 835037., 5.07, 0.089, 17139., 0.104, 0.214, 4.7, "tests performed", 
  "", "", "", "", "", "", "", "", "", 74.54, 1.64689383*^8, 1265.036, 27.5, 
  5.098, 3.262, 3523.984, 14.8, 298.003, 8.38, 1., 44.7, 34.808, 0.8, 72.59, 
  0.632}, {"BGD", "Asia", "Bangladesh", "2020-07-05", 162417., 2738., 
  3518.571, 2052., 55., 44.857, 986.202, 16.625, 21.365, 12.46, 0.334, 0.272, 
  0.92, "", "", "", "", "", "", "", "", 13988., 849025., 5.155, 0.085, 
  16552., 0.101, 0.213, 4.7, "tests performed", "", "", "", "", "", "", "", 
  "", "", 74.54, 1.64689383*^8, 1265.036, 27.5, 5.098, 3.262, 3523.984, 14.8, 
  298.003, 8.38, 1., 44.7, 34.808, 0.8, 72.59, 0.632}, 
 {"BGD", "Asia", "Bangladesh", "2020-07-06", 165618., 3201., 3402.429, 2096., 
  44., 44.714, 1005.639, 19.437, 20.66, 12.727, 0.267, 0.272, 0.91, "", "", 
  "", "", "", "", "", "", 14245., 863270., 5.242, 0.086, 16039., 0.097, 
  0.212, 4.7, "tests performed", "", "", "", "", "", "", "", "", "", 74.54, 
  1.64689383*^8, 1265.036, 27.5, 5.098, 3.262, 3523.984, 14.8, 298.003, 8.38, 
  1., 44.7, 34.808, 0.8, 72.59, 0.632}, {"BGD", "Asia", "Bangladesh", 
  "2020-07-07", 168645., 3027., 3308.857, 2151., 55., 43.429, 1024.019, 
  18.38, 20.092, 13.061, 0.334, 0.264, 0.91, "", "", "", "", "", "", "", "", 
  13173., 876443., 5.322, 0.08, 15289., 0.093, 0.216, 4.6, "tests performed", 
  "", "", "", "", "", "", "", "", "", 74.54, 1.64689383*^8, 1265.036, 27.5, 
  5.098, 3.262, 3523.984, 14.8, 298.003, 8.38, 1., 44.7, 34.808, 0.8, 72.59, 
  0.632}, {"BGD", "Asia", "Bangladesh", "2020-07-08", 172134., 3489., 3268., 
  2197., 46., 44.143, 1045.204, 21.185, 19.843, 13.34, 0.279, 0.268, 0.92, 
  "", "", "", "", "", "", "", "", 15672., 892115., 5.417, 0.095, 14974., 
  0.091, 0.218, 4.6, "tests performed", "", "", "", "", "", "", "", "", "", 
  74.54, 1.64689383*^8, 1265.036, 27.5, 5.098, 3.262, 3523.984, 14.8, 
  298.003, 8.38, 1., 44.7, 34.808, 0.8, 72.59, 0.632}, 
 {"BGD", "Asia", "Bangladesh", "2020-07-09", 175494., 3360., 3173.857, 2238., 
  41., 44.571, 1065.606, 20.402, 19.272, 13.589, 0.249, 0.271, 0.92, "", "", 
  "", "", "", "", "", "", 15632., 907747., 5.512, 0.095, 14584., 0.089, 
  0.218, 4.6, "tests performed", "", "", "", "", "", "", "", "", "", 74.54, 
  1.64689383*^8, 1265.036, 27.5, 5.098, 3.262, 3523.984, 14.8, 298.003, 8.38, 
  1., 44.7, 34.808, 0.8, 72.59, 0.632}, {"BGD", "Asia", "Bangladesh", 
  "2020-07-10", 178443., 2949., 3150.286, 2275., 37., 43.857, 1083.512, 
  17.906, 19.129, 13.814, 0.225, 0.266, 0.92, "", "", "", "", "", "", "", "", 
  13488., 921235., 5.594, 0.082, 14418., 0.088, 0.218, 4.6, 
  "tests performed", "", "", "", "", "", "", "", "", "", 74.54, 
  1.64689383*^8, 1265.036, 27.5, 5.098, 3.262, 3523.984, 14.8, 298.003, 8.38, 
  1., 44.7, 34.808, 0.8, 72.59, 0.632}, {"BGD", "Asia", "Bangladesh", 
  "2020-07-11", 181129., 2686., 3064.286, 2305., 30., 44., 1099.822, 16.309, 
  18.606, 13.996, 0.182, 0.267, 0.92, "", "", "", "", "", "", "", "", 11193., 
  932428., 5.662, 0.068, 13913., 0.084, 0.22, 4.5, "tests performed", "", "", 
  "", "", "", "", "", "", "", 74.54, 1.64689383*^8, 1265.036, 27.5, 5.098, 
  3.262, 3523.984, 14.8, 298.003, 8.38, 1., 44.7, 34.808, 0.8, 72.59, 0.632}, 
 {"BGD", "Asia", "Bangladesh", "2020-07-12", 183795., 2666., 3054., 2352., 
  47., 42.857, 1116.01, 16.188, 18.544, 14.281, 0.285, 0.26, 0.94, "", "", 
  "", "", "", "", "", "", 11059., 943487., 5.729, 0.067, 13495., 0.082, 
  0.226, 4.4, "tests performed", "", "", "", "", "", "", "", "", "", 74.54, 
  1.64689383*^8, 1265.036, 27.5, 5.098, 3.262, 3523.984, 14.8, 298.003, 8.38, 
  1., 44.7, 34.808, 0.8, 72.59, 0.632}, {"BGD", "Asia", "Bangladesh", 
  "2020-07-13", 186894., 3099., 3039.429, 2391., 39., 42.143, 1134.827, 
  18.817, 18.456, 14.518, 0.237, 0.256, 0.94, "", "", "", "", "", "", "", "", 
  12423., 955910., 5.804, 0.075, 13234., 0.08, 0.23, 4.4, "tests performed", 
  "", "", "", "", "", "", "", "", "", 74.54, 1.64689383*^8, 1265.036, 27.5, 
  5.098, 3.262, 3523.984, 14.8, 298.003, 8.38, 1., 44.7, 34.808, 0.8, 72.59, 
  0.632}, {"BGD", "Asia", "Bangladesh", "2020-07-14", 190057., 3163., 
  3058.857, 2424., 33., 39., 1154.033, 19.206, 18.573, 14.719, 0.2, 0.237, 
  0.95, "", "", "", "", "", "", "", "", 13453., 969363., 5.886, 0.082, 
  13274., 0.081, 0.23, 4.3, "tests performed", "", "", "", "", "", "", "", 
  "", "", 74.54, 1.64689383*^8, 1265.036, 27.5, 5.098, 3.262, 3523.984, 14.8, 
  298.003, 8.38, 1., 44.7, 34.808, 0.8, 72.59, 0.632}, 
 {"BGD", "Asia", "Bangladesh", "2020-07-15", 193590., 3533., 3065.143, 2457., 
  33., 37.143, 1175.486, 21.453, 18.612, 14.919, 0.2, 0.226, 0.95, "", "", 
  "", "", "", "", "", "", 14002., 983365., 5.971, 0.085, 13036., 0.079, 
  0.235, 4.3, "tests performed", "", "", "", "", "", "", "", "", "", 74.54, 
  1.64689383*^8, 1265.036, 27.5, 5.098, 3.262, 3523.984, 14.8, 298.003, 8.38, 
  1., 44.7, 34.808, 0.8, 72.59, 0.632}, {"BGD", "Asia", "Bangladesh", 
  "2020-07-16", 196323., 2733., 2975.571, 2496., 39., 36.857, 1192.08, 
  16.595, 18.068, 15.156, 0.237, 0.224, 0.93, "", "", "", "", "", "", "", "", 
  12889., 996254., 6.049, 0.078, 12644., 0.077, 0.235, 4.2, 
  "tests performed", "", "", "", "", "", "", "", "", "", 80.09, 
  1.64689383*^8, 1265.036, 27.5, 5.098, 3.262, 3523.984, 14.8, 298.003, 8.38, 
  1., 44.7, 34.808, 0.8, 72.59, 0.632}, {"BGD", "Asia", "Bangladesh", 
  "2020-07-17", 199357., 3034., 2987.714, 2547., 51., 38.857, 1210.503, 
  18.423, 18.142, 15.465, 0.31, 0.236, 0.94, "", "", "", "", "", "", "", "", 
  13460., 1.009714*^6, 6.131, 0.082, 12640., 0.077, 0.236, 4.2, 
  "tests performed", "", "", "", "", "", "", "", "", "", 80.09, 
  1.64689383*^8, 1265.036, 27.5, 5.098, 3.262, 3523.984, 14.8, 298.003, 8.38, 
  1., 44.7, 34.808, 0.8, 72.59, 0.632}, {"BGD", "Asia", "Bangladesh", 
  "2020-07-18", 202066., 2709., 2991., 2581., 34., 39.429, 1226.952, 16.449, 
  18.161, 15.672, 0.206, 0.239, 0.94, "", "", "", "", "", "", "", "", 10923., 
  1.020637*^6, 6.197, 0.066, 12601., 0.077, 0.237, 4.2, "tests performed", 
  "", "", "", "", "", "", "", "", "", 80.09, 1.64689383*^8, 1265.036, 27.5, 
  5.098, 3.262, 3523.984, 14.8, 298.003, 8.38, 1., 44.7, 34.808, 0.8, 72.59, 
  0.632}, {"BGD", "Asia", "Bangladesh", "2020-07-19", 204525., 2459., 
  2961.429, 2618., 37., 38., 1241.883, 14.931, 17.982, 15.897, 0.225, 0.231, 
  0.94, "", "", "", "", "", "", "", "", 10625., 1.031262*^6, 6.262, 0.065, 
  12539., 0.076, 0.236, 4.2, "tests performed", "", "", "", "", "", "", "", 
  "", "", 80.09, 1.64689383*^8, 1265.036, 27.5, 5.098, 3.262, 3523.984, 14.8, 
  298.003, 8.38, 1., 44.7, 34.808, 0.8, 72.59, 0.632}, 
 {"BGD", "Asia", "Bangladesh", "2020-07-20", 207453., 2928., 2937., 2668., 
  50., 39.571, 1259.662, 17.779, 17.834, 16.2, 0.304, 0.24, 0.94, "", "", "", 
  "", "", "", "", "", 13362., 1.044624*^6, 6.343, 0.081, 12673., 0.077, 
  0.232, 4.3, "tests performed", "", "", "", "", "", "", "", "", "", 80.09, 
  1.64689383*^8, 1265.036, 27.5, 5.098, 3.262, 3523.984, 14.8, 298.003, 8.38, 
  1., 44.7, 34.808, 0.8, 72.59, 0.632}, {"BGD", "Asia", "Bangladesh", 
  "2020-07-21", 210510., 3057., 2921.857, 2709., 41., 40.714, 1278.224, 
  18.562, 17.742, 16.449, 0.249, 0.247, 0.93, "", "", "", "", "", "", "", "", 
  12898., 1.057522*^6, 6.421, 0.078, 12594., 0.076, 0.232, 4.3, 
  "tests performed", "", "", "", "", "", "", "", "", "", 80.09, 
  1.64689383*^8, 1265.036, 27.5, 5.098, 3.262, 3523.984, 14.8, 298.003, 8.38, 
  1., 44.7, 34.808, 0.8, 72.59, 0.632}, {"BGD", "Asia", "Bangladesh", 
  "2020-07-22", 213254., 2744., 2809.143, 2751., 42., 42., 1294.886, 16.662, 
  17.057, 16.704, 0.255, 0.255, 0.91, "", "", "", "", "", "", "", "", 12050., 
  1.069572*^6, 6.494, 0.073, 12315., 0.075, 0.228, 4.4, "tests performed", 
  "", "", "", "", "", "", "", "", "", 80.09, 1.64689383*^8, 1265.036, 27.5, 
  5.098, 3.262, 3523.984, 14.8, 298.003, 8.38, 1., 44.7, 34.808, 0.8, 72.59, 
  0.632}, {"BGD", "Asia", "Bangladesh", "2020-07-23", 216110., 2856., 
  2826.714, 2801., 50., 43.571, 1312.228, 17.342, 17.164, 17.008, 0.304, 
  0.265, 0.91, "", "", "", "", "", "", "", "", 12398., 1.08197*^6, 6.57, 
  0.075, 12245., 0.074, 0.231, 4.3, "tests performed", "", "", "", "", "", 
  "", "", "", "", 80.09, 1.64689383*^8, 1265.036, 27.5, 5.098, 3.262, 
  3523.984, 14.8, 298.003, 8.38, 1., 44.7, 34.808, 0.8, 72.59, 0.632}, 
 {"BGD", "Asia", "Bangladesh", "2020-07-24", 218658., 2548., 2757.286, 2836., 
  35., 41.286, 1327.699, 15.472, 16.742, 17.22, 0.213, 0.251, 0.92, "", "", 
  "", "", "", "", "", "", 12027., 1.093997*^6, 6.643, 0.073, 12040., 0.073, 
  0.229, 4.4, "tests performed", "", "", "", "", "", "", "", "", "", 80.09, 
  1.64689383*^8, 1265.036, 27.5, 5.098, 3.262, 3523.984, 14.8, 298.003, 8.38, 
  1., 44.7, 34.808, 0.8, 72.59, 0.632}, {"BGD", "Asia", "Bangladesh", 
  "2020-07-25", 221178., 2520., 2730.286, 2874., 38., 41.857, 1343.001, 
  15.302, 16.578, 17.451, 0.231, 0.254, 0.93, "", "", "", "", "", "", "", "", 
  10446., 1.104443*^6, 6.706, 0.063, 11972., 0.073, 0.228, 4.4, 
  "tests performed", "", "", "", "", "", "", "", "", "", 80.09, 
  1.64689383*^8, 1265.036, 27.5, 5.098, 3.262, 3523.984, 14.8, 298.003, 8.38, 
  1., 44.7, 34.808, 0.8, 72.59, 0.632}, {"BGD", "Asia", "Bangladesh", 
  "2020-07-26", 223453., 2275., 2704., 2928., 54., 44.286, 1356.815, 13.814, 
  16.419, 17.779, 0.328, 0.269, 0.95, "", "", "", "", "", "", "", "", 10078., 
  1.114521*^6, 6.767, 0.061, 11894., 0.072, 0.227, 4.4, "tests performed", 
  "", "", "", "", "", "", "", "", "", 80.09, 1.64689383*^8, 1265.036, 27.5, 
  5.098, 3.262, 3523.984, 14.8, 298.003, 8.38, 1., 44.7, 34.808, 0.8, 72.59, 
  0.632}, {"BGD", "Asia", "Bangladesh", "2020-07-27", 226225., 2772., 
  2681.714, 2965., 37., 42.429, 1373.647, 16.832, 16.283, 18.004, 0.225, 
  0.258, 0.96, "", "", "", "", "", "", "", "", 12859., 1.12738*^6, 6.845, 
  0.078, 11822., 0.072, 0.227, 4.4, "tests performed", "", "", "", "", "", 
  "", "", "", "", 80.09, 1.64689383*^8, 1265.036, 27.5, 5.098, 3.262, 
  3523.984, 14.8, 298.003, 8.38, 1., 44.7, 34.808, 0.8, 72.59, 0.632}, 
 {"BGD", "Asia", "Bangladesh", "2020-07-28", 229185., 2960., 2667.857, 3000., 
  35., 41.571, 1391.62, 17.973, 16.199, 18.216, 0.213, 0.252, 0.96, "", "", 
  "", "", "", "", "", "", 12714., 1.140094*^6, 6.923, 0.077, 11796., 0.072, 
  0.226, 4.4, "tests performed", "", "", "", "", "", "", "", "", "", 80.09, 
  1.64689383*^8, 1265.036, 27.5, 5.098, 3.262, 3523.984, 14.8, 298.003, 8.38, 
  1., 44.7, 34.808, 0.8, 72.59, 0.632}, {"BGD", "Asia", "Bangladesh", 
  "2020-07-29", 232194., 3009., 2705.714, 3035., 35., 40.571, 1409.891, 
  18.271, 16.429, 18.429, 0.213, 0.246, 0.94, "", "", "", "", "", "", "", "", 
  14127., 1.154221*^6, 7.008, 0.086, 12093., 0.073, 0.224, 4.5, 
  "tests performed", "", "", "", "", "", "", "", "", "", 80.09, 
  1.64689383*^8, 1265.036, 27.5, 5.098, 3.262, 3523.984, 14.8, 298.003, 8.38, 
  1., 44.7, 34.808, 0.8, 72.59, 0.632}, {"BGD", "Asia", "Bangladesh", 
  "2020-07-30", 234889., 2695., 2682.714, 3083., 48., 40.286, 1426.255, 
  16.364, 16.29, 18.72, 0.291, 0.245, 0.91, "", "", "", "", "", "", "", "", 
  12937., 1.167158*^6, 7.087, 0.079, 12170., 0.074, 0.22, 4.5, 
  "tests performed", "", "", "", "", "", "", "", "", "", 80.09, 
  1.64689383*^8, 1265.036, 27.5, 5.098, 3.262, 3523.984, 14.8, 298.003, 8.38, 
  1., 44.7, 34.808, 0.8, 72.59, 0.632}, {"BGD", "Asia", "Bangladesh", 
  "2020-07-31", 237661., 2772., 2714.714, 3111., 28., 39.286, 1443.086, 
  16.832, 16.484, 18.89, 0.17, 0.239, 0.88, "", "", "", "", "", "", "", "", 
  12614., 1.179772*^6, 7.164, 0.077, 12254., 0.074, 0.222, 4.5, 
  "tests performed", "", "", "", "", "", "", "", "", "", 80.09, 
  1.64689383*^8, 1265.036, 27.5, 5.098, 3.262, 3523.984, 14.8, 298.003, 8.38, 
  1., 44.7, 34.808, 0.8, 72.59, 0.632}, {"BGD", "Asia", "Bangladesh", 
  "2020-08-01", 239860., 2199., 2668.857, 3132., 21., 36.857, 1456.439, 
  13.352, 16.205, 19.018, 0.128, 0.224, 0.83, "", "", "", "", "", "", "", "", 
  8802., 1.188574*^6, 7.217, 0.053, 12019., 0.073, 0.222, 4.5, 
  "tests performed", "", "", "", "", "", "", "", "", "", 80.09, 
  1.64689383*^8, 1265.036, 27.5, 5.098, 3.262, 3523.984, 14.8, 298.003, 8.38, 
  1., 44.7, 34.808, 0.8, 72.59, 0.632}, {"BGD", "Asia", "Bangladesh", 
  "2020-08-02", 240746., 886., 2470.429, 3154., 22., 32.286, 1461.819, 5.38, 
  15.001, 19.151, 0.134, 0.196, 0.79, "", "", "", "", "", "", "", "", 3684., 
  1.192258*^6, 7.239, 0.022, 11105., 0.067, 0.222, 4.5, "tests performed", 
  "", "", "", "", "", "", "", "", "", 80.09, 1.64689383*^8, 1265.036, 27.5, 
  5.098, 3.262, 3523.984, 14.8, 298.003, 8.38, 1., 44.7, 34.808, 0.8, 72.59, 
  0.632}, {"BGD", "Asia", "Bangladesh", "2020-08-03", 242102., 1356., 
  2268.143, 3184., 30., 31.286, 1470.052, 8.234, 13.772, 19.333, 0.182, 0.19, 
  0.8, "", "", "", "", "", "", "", "", 4249., 1.196507*^6, 7.265, 0.026, 
  9875., 0.06, 0.23, 4.4, "tests performed", "", "", "", "", "", "", "", "", 
  "", 80.09, 1.64689383*^8, 1265.036, 27.5, 5.098, 3.262, 3523.984, 14.8, 
  298.003, 8.38, 1., 44.7, 34.808, 0.8, 72.59, 0.632}, 
 {"BGD", "Asia", "Bangladesh", "2020-08-04", 244020., 1918., 2119.286, 3234., 
  50., 33.429, 1481.698, 11.646, 12.868, 19.637, 0.304, 0.203, 0.87, "", "", 
  "", "", "", "", "", "", 7712., 1.204219*^6, 7.312, 0.047, 9161., 0.056, 
  0.231, 4.3, "tests performed", "", "", "", "", "", "", "", "", "", 80.09, 
  1.64689383*^8, 1265.036, 27.5, 5.098, 3.262, 3523.984, 14.8, 298.003, 8.38, 
  1., 44.7, 34.808, 0.8, 72.59, 0.632}, {"BGD", "Asia", "Bangladesh", 
  "2020-08-05", 246674., 2654., 2068.571, 3267., 33., 33.143, 1497.814, 
  16.115, 12.56, 19.837, 0.2, 0.201, 0.98, "", "", "", "", "", "", "", "", 
  11160., 1.215379*^6, 7.38, 0.068, 8737., 0.053, 0.237, 4.2, 
  "tests performed", "", "", "", "", "", "", "", "", "", 80.09, 
  1.64689383*^8, 1265.036, 27.5, 5.098, 3.262, 3523.984, 14.8, 298.003, 8.38, 
  1., 44.7, 34.808, 0.8, 72.59, 0.632}, {"BGD", "Asia", "Bangladesh", 
  "2020-08-06", 249651., 2977., 2108.857, 3306., 39., 31.857, 1515.89, 
  18.076, 12.805, 20.074, 0.237, 0.193, 1.06, "", "", "", "", "", "", "", "", 
  12708., 1.228087*^6, 7.457, 0.077, 8704., 0.053, 0.242, 4.1, 
  "tests performed", "", "", "", "", "", "", "", "", "", 80.09, 
  1.64689383*^8, 1265.036, 27.5, 5.098, 3.262, 3523.984, 14.8, 298.003, 8.38, 
  1., 44.7, 34.808, 0.8, 72.59, 0.632}, {"BGD", "Asia", "Bangladesh", 
  "2020-08-07", 252502., 2851., 2120.143, 3333., 27., 31.714, 1533.201, 
  17.311, 12.874, 20.238, 0.164, 0.193, 1.09, "", "", "", "", "", "", "", "", 
  12699., 1.240786*^6, 7.534, 0.077, 8716., 0.053, 0.243, 4.1, 
  "tests performed", "", "", "", "", "", "", "", "", "", 80.09, 
  1.64689383*^8, 1265.036, 27.5, 5.098, 3.262, 3523.984, 14.8, 298.003, 8.38, 
  1., 44.7, 34.808, 0.8, 72.59, 0.632}, {"BGD", "Asia", "Bangladesh", 
  "2020-08-08", 255113., 2611., 2179., 3365., 32., 33.286, 1549.056, 15.854, 
  13.231, 20.432, 0.194, 0.202, 1.11, "", "", "", "", "", "", "", "", 11737., 
  1.252523*^6, 7.605, 0.071, 9136., 0.055, 0.239, 4.2, "tests performed", "", 
  "", "", "", "", "", "", "", "", 80.09, 1.64689383*^8, 1265.036, 27.5, 
  5.098, 3.262, 3523.984, 14.8, 298.003, 8.38, 1., 44.7, 34.808, 0.8, 72.59, 
  0.632}, {"BGD", "Asia", "Bangladesh", "2020-08-09", 257600., 2487., 
  2407.714, 3399., 34., 35., 1564.157, 15.101, 14.62, 20.639, 0.206, 0.213, 
  1.13, "", "", "", "", "", "", "", "", 10759., 1.263282*^6, 7.671, 0.065, 
  10146., 0.062, 0.237, 4.2, "tests performed", "", "", "", "", "", "", "", 
  "", "", 80.09, 1.64689383*^8, 1265.036, 27.5, 5.098, 3.262, 3523.984, 14.8, 
  298.003, 8.38, 1., 44.7, 34.808, 0.8, 72.59, 0.632}, 
 {"BGD", "Asia", "Bangladesh", "2020-08-10", 260507., 2907., 2629.286, 3438., 
  39., 36.286, 1581.808, 17.651, 15.965, 20.876, 0.237, 0.22, 1.11, "", "", 
  "", "", "", "", "", "", 12849., 1.276131*^6, 7.749, 0.078, 11375., 0.069, 
  0.231, 4.3, "tests performed", "", "", "", "", "", "", "", "", "", 80.09, 
  1.64689383*^8, 1265.036, 27.5, 5.098, 3.262, 3523.984, 14.8, 298.003, 8.38, 
  1., 44.7, 34.808, 0.8, 72.59, 0.632}, {"BGD", "Asia", "Bangladesh", 
  "2020-08-11", 263503., 2996., 2783.286, 3471., 33., 33.857, 1600., 18.192, 
  16.9, 21.076, 0.2, 0.206, 1.08, "", "", "", "", "", "", "", "", 14820., 
  1.290951*^6, 7.839, 0.09, 12390., 0.075, 0.225, 4.5, "tests performed", "", 
  "", "", "", "", "", "", "", "", 80.09, 1.64689383*^8, 1265.036, 27.5, 
  5.098, 3.262, 3523.984, 14.8, 298.003, 8.38, 1., 44.7, 34.808, 0.8, 72.59, 
  0.632}, {"BGD", "Asia", "Bangladesh", "2020-08-12", 266498., 2995., 2832., 
  3513., 42., 35.143, 1618.186, 18.186, 17.196, 21.331, 0.255, 0.213, 1.05, 
  "", "", "", "", "", "", "", "", 14751., 1.305702*^6, 7.928, 0.09, 12903., 
  0.078, 0.219, 4.6, "tests performed", "", "", "", "", "", "", "", "", "", 
  80.09, 1.64689383*^8, 1265.036, 27.5, 5.098, 3.262, 3523.984, 14.8, 
  298.003, 8.38, 1., 44.7, 34.808, 0.8, 72.59, 0.632}, 
 {"BGD", "Asia", "Bangladesh", "2020-08-13", 269115., 2617., 2780.571, 3557., 
  44., 35.857, 1634.076, 15.891, 16.884, 21.598, 0.267, 0.218, 1.02, "", "", 
  "", "", "", "", "", "", 13162., 1.318864*^6, 8.008, 0.08, 12968., 0.079, 
  0.214, 4.7, "tests performed", "", "", "", "", "", "", "", "", "", 80.09, 
  1.64689383*^8, 1265.036, 27.5, 5.098, 3.262, 3523.984, 14.8, 298.003, 8.38, 
  1., 44.7, 34.808, 0.8, 72.59, 0.632}, {"BGD", "Asia", "Bangladesh", 
  "2020-08-14", 271881., 2766., 2768.429, 3591., 34., 36.857, 1650.871, 
  16.795, 16.81, 21.805, 0.206, 0.224, 1.02, "", "", "", "", "", "", "", "", 
  12856., 1.33172*^6, 8.086, 0.078, 12991., 0.079, 0.213, 4.7, 
  "tests performed", "", "", "", "", "", "", "", "", "", 80.09, 
  1.64689383*^8, 1265.036, 27.5, 5.098, 3.262, 3523.984, 14.8, 298.003, 8.38, 
  1., 44.7, 34.808, 0.8, 72.59, 0.632}, {"BGD", "Asia", "Bangladesh", 
  "2020-08-15", 274525., 2644., 2773.143, 3625., 34., 37.143, 1666.926, 
  16.054, 16.839, 22.011, 0.206, 0.226, 1.02, "", "", "", "", "", "", "", "", 
  12891., 1.344611*^6, 8.165, 0.078, 13155., 0.08, 0.211, 4.7, 
  "tests performed", "", "", "", "", "", "", "", "", "", 80.09, 
  1.64689383*^8, 1265.036, 27.5, 5.098, 3.262, 3523.984, 14.8, 298.003, 8.38, 
  1., 44.7, 34.808, 0.8, 72.59, 0.632}, {"BGD", "Asia", "Bangladesh", 
  "2020-08-16", 276549., 2024., 2707., 3657., 32., 36.857, 1679.216, 12.29, 
  16.437, 22.205, 0.194, 0.224, 1.01, "", "", "", "", "", "", "", "", 10018., 
  1.354629*^6, 8.225, 0.061, 13050., 0.079, 0.207, 4.8, "tests performed", 
  "", "", "", "", "", "", "", "", "", 80.09, 1.64689383*^8, 1265.036, 27.5, 
  5.098, 3.262, 3523.984, 14.8, 298.003, 8.38, 1., 44.7, 34.808, 0.8, 72.59, 
  0.632}, {"BGD", "Asia", "Bangladesh", "2020-08-17", 279144., 2595., 
  2662.429, 3694., 37., 36.571, 1694.973, 15.757, 16.166, 22.43, 0.225, 
  0.222, 1.01, "", "", "", "", "", "", "", "", 12523., 1.367152*^6, 8.301, 
  0.076, 13003., 0.079, 0.205, 4.9, "tests performed", "", "", "", "", "", 
  "", "", "", "", 80.09, 1.64689383*^8, 1265.036, 27.5, 5.098, 3.262, 
  3523.984, 14.8, 298.003, 8.38, 1., 44.7, 34.808, 0.8, 72.59, 0.632}, 
 {"BGD", "Asia", "Bangladesh", "2020-08-18", 282344., 3200., 2691.571, 3740., 
  46., 38.429, 1714.403, 19.431, 16.343, 22.709, 0.279, 0.233, 1.01, "", "", 
  "", "", "", "", "", "", 14630., 1.381782*^6, 8.39, 0.089, 12976., 0.079, 
  0.207, 4.8, "tests performed", "", "", "", "", "", "", "", "", "", 80.09, 
  1.64689383*^8, 1265.036, 27.5, 5.098, 3.262, 3523.984, 14.8, 298.003, 8.38, 
  1., 44.7, 34.808, 0.8, 72.59, 0.632}, {"BGD", "Asia", "Bangladesh", 
  "2020-08-19", 285091., 2747., 2656.143, 3781., 41., 38.286, 1731.083, 
  16.68, 16.128, 22.958, 0.249, 0.232, 0.99, "", "", "", "", "", "", "", "", 
  14678., 1.39646*^6, 8.479, 0.089, 12965., 0.079, 0.205, 4.9, 
  "tests performed", "", "", "", "", "", "", "", "", "", 80.09, 
  1.64689383*^8, 1265.036, 27.5, 5.098, 3.262, 3523.984, 14.8, 298.003, 8.38, 
  1., 44.7, 34.808, 0.8, 72.59, 0.632}, {"BGD", "Asia", "Bangladesh", 
  "2020-08-20", 287959., 2868., 2692., 3822., 41., 37.857, 1748.498, 17.415, 
  16.346, 23.207, 0.249, 0.23, 0.97, "", "", "", "", "", "", "", "", 14059., 
  1.410519*^6, 8.565, 0.085, 13094., 0.08, 0.206, 4.9, "tests performed", "", 
  "", "", "", "", "", "", "", "", 80.09, 1.64689383*^8, 1265.036, 27.5, 
  5.098, 3.262, 3523.984, 14.8, 298.003, 8.38, 1., 44.7, 34.808, 0.8, 72.59, 
  0.632}, {"BGD", "Asia", "Bangladesh", "2020-08-21", 290360., 2401., 
  2639.857, 3861., 39., 38.571, 1763.077, 14.579, 16.029, 23.444, 0.237, 
  0.234, 0.95, "", "", "", "", "", "", "", "", 12943., 1.423462*^6, 8.643, 
  0.079, 13106., 0.08, 0.201, 5., "tests performed", "", "", "", "", "", "", 
  "", "", "", 80.09, 1.64689383*^8, 1265.036, 27.5, 5.098, 3.262, 3523.984, 
  14.8, 298.003, 8.38, 1., 44.7, 34.808, 0.8, 72.59, 0.632}, 
 {"BGD", "Asia", "Bangladesh", "2020-08-22", 292625., 2265., 2585.714, 3907., 
  46., 40.286, 1776.83, 13.753, 15.701, 23.723, 0.279, 0.245, 0.94, "", "", 
  "", "", "", "", "", "", 11356., 1.434818*^6, 8.712, 0.069, 12887., 0.078, 
  0.201, 5., "tests performed", "", "", "", "", "", "", "", "", "", 80.09, 
  1.64689383*^8, 1265.036, 27.5, 5.098, 3.262, 3523.984, 14.8, 298.003, 8.38, 
  1., 44.7, 34.808, 0.8, 72.59, 0.632}, {"BGD", "Asia", "Bangladesh", 
  "2020-08-23", 294598., 1973., 2578.429, 3941., 34., 40.571, 1788.81, 11.98, 
  15.656, 23.93, 0.206, 0.246, 0.94, "", "", "", "", "", "", "", "", 10801., 
  1.445619*^6, 8.778, 0.066, 12999., 0.079, 0.198, 5., "tests performed", "", 
  "", "", "", "", "", "", "", "", 80.09, 1.64689383*^8, 1265.036, 27.5, 
  5.098, 3.262, 3523.984, 14.8, 298.003, 8.38, 1., 44.7, 34.808, 0.8, 72.59, 
  0.632}, {"BGD", "Asia", "Bangladesh", "2020-08-24", 297083., 2485., 
  2562.714, 3983., 42., 41.286, 1803.899, 15.089, 15.561, 24.185, 0.255, 
  0.251, 0.94, "", "", "", "", "", "", "", "", 13382., 1.459001*^6, 8.859, 
  0.081, 13121., 0.08, 0.195, 5.1, "tests performed", "", "", "", "", "", "", 
  "", "", "", 80.09, 1.64689383*^8, 1265.036, 27.5, 5.098, 3.262, 3523.984, 
  14.8, 298.003, 8.38, 1., 44.7, 34.808, 0.8, 72.59, 0.632}, 
 {"BGD", "Asia", "Bangladesh", "2020-08-25", 299628., 2545., 2469.143, 4028., 
  45., 41.143, 1819.352, 15.453, 14.993, 24.458, 0.273, 0.25, 0.93, "", "", 
  "", "", "", "", "", "", 14153., 1.473154*^6, 8.945, 0.086, 13053., 0.079, 
  0.189, 5.3, "tests performed", "", "", "", "", "", "", "", "", "", 80.09, 
  1.64689383*^8, 1265.036, 27.5, 5.098, 3.262, 3523.984, 14.8, 298.003, 8.38, 
  1., 44.7, 34.808, 0.8, 72.59, 0.632}, {"BGD", "Asia", "Bangladesh", 
  "2020-08-26", 302147., 2519., 2436.571, 4082., 54., 43., 1834.648, 15.295, 
  14.795, 24.786, 0.328, 0.261, 0.92, "", "", "", "", "", "", "", "", 15070., 
  1.488224*^6, 9.037, 0.092, 13109., 0.08, 0.186, 5.4, "tests performed", "", 
  "", "", "", "", "", "", "", "", 80.09, 1.64689383*^8, 1265.036, 27.5, 
  5.098, 3.262, 3523.984, 14.8, 298.003, 8.38, 1., 44.7, 34.808, 0.8, 72.59, 
  0.632}, {"BGD", "Asia", "Bangladesh", "2020-08-27", 304583., 2436., 
  2374.857, 4127., 45., 43.571, 1849.439, 14.791, 14.42, 25.059, 0.273, 
  0.265, 0.92, "", "", "", "", "", "", "", "", 15124., 1.503348*^6, 9.128, 
  0.092, 13261., 0.081, 0.179, 5.6, "tests performed", "", "", "", "", "", 
  "", "", "", "", 80.09, 1.64689383*^8, 1265.036, 27.5, 5.098, 3.262, 
  3523.984, 14.8, 298.003, 8.38, 1., 44.7, 34.808, 0.8, 72.59, 0.632}, 
 {"BGD", "Asia", "Bangladesh", "2020-08-28", 306794., 2211., 2347.714, 4174., 
  47., 44.714, 1862.864, 13.425, 14.255, 25.345, 0.285, 0.272, 0.92, "", "", 
  "", "", "", "", "", "", 13741., 1.517089*^6, 9.212, 0.083, 13375., 0.081, 
  0.176, 5.7, "tests performed", "", "", "", "", "", "", "", "", "", 80.09, 
  1.64689383*^8, 1265.036, 27.5, 5.098, 3.262, 3523.984, 14.8, 298.003, 8.38, 
  1., 44.7, 34.808, 0.8, 72.59, 0.632}, {"BGD", "Asia", "Bangladesh", 
  "2020-08-29", 308925., 2131., 2328.571, 4206., 32., 42.714, 1875.804, 
  12.94, 14.139, 25.539, 0.194, 0.259, 0.92, "", "", "", "", "", "", "", "", 
  11689., 1.528778*^6, 9.283, 0.071, 13423., 0.082, 0.173, 5.8, 
  "tests performed", "", "", "", "", "", "", "", "", "", 80.09, 
  1.64689383*^8, 1265.036, 27.5, 5.098, 3.262, 3523.984, 14.8, 298.003, 8.38, 
  1., 44.7, 34.808, 0.8, 72.59, 0.632}, {"BGD", "Asia", "Bangladesh", 
  "2020-08-30", 310822., 1897., 2317.714, 4248., 42., 43.857, 1887.323, 
  11.519, 14.073, 25.794, 0.255, 0.266, 0.91, "", "", "", "", "", "", "", "", 
  11934., 1.540712*^6, 9.355, 0.072, 13585., 0.082, 0.171, 5.9, 
  "tests performed", "", "", "", "", "", "", "", "", "", 80.09, 
  1.64689383*^8, 1265.036, 27.5, 5.098, 3.262, 3523.984, 14.8, 298.003, 8.38, 
  1., 44.7, 34.808, 0.8, 72.59, 0.632}, {"BGD", "Asia", "Bangladesh", 
  "2020-08-31", 312996., 2174., 2273.286, 4281., 33., 42.571, 1900.523, 
  13.201, 13.803, 25.994, 0.2, 0.258, 0.9, "", "", "", "", "", "", "", "", 
  12454., 1.553166*^6, 9.431, 0.076, 13452., 0.082, 0.169, 5.9, 
  "tests performed", "", "", "", "", "", "", "", "", "", 80.09, 
  1.64689383*^8, 1265.036, 27.5, 5.098, 3.262, 3523.984, 14.8, 298.003, 8.38, 
  1., 44.7, 34.808, 0.8, 72.59, 0.632}, {"BGD", "Asia", "Bangladesh", 
  "2020-09-01", 314946., 1950., 2188.286, 4316., 35., 41.143, 1912.364, 
  11.84, 13.287, 26.207, 0.213, 0.25, 0.9, "", "", "", "", "", "", "", "", 
  12209., 1.565375*^6, 9.505, 0.074, 13174., 0.08, 0.166, 6., 
  "tests performed", "", "", "", "", "", "", "", "", "", 80.09, 
  1.64689383*^8, 1265.036, 27.5, 5.098, 3.262, 3523.984, 14.8, 298.003, 8.38, 
  1., 44.7, 34.808, 0.8, 72.59, 0.632}, {"BGD", "Asia", "Bangladesh", 
  "2020-09-02", 317528., 2582., 2197.286, 4351., 35., 38.429, 1928.042, 
  15.678, 13.342, 26.419, 0.213, 0.233, 0.92, "", "", "", "", "", "", "", "", 
  15204., 1.580579*^6, 9.597, 0.092, 13194., 0.08, 0.167, 6., 
  "tests performed", "", "", "", "", "", "", "", "", "", 80.09, 
  1.64689383*^8, 1265.036, 27.5, 5.098, 3.262, 3523.984, 14.8, 298.003, 8.38, 
  1., 44.7, 34.808, 0.8, 72.59, 0.632}, {"BGD", "Asia", "Bangladesh", 
  "2020-09-03", 319686., 2158., 2157.571, 4383., 32., 36.571, 1941.145, 
  13.103, 13.101, 26.614, 0.194, 0.222, 0.91, "", "", "", "", "", "", "", "", 
  14422., 1.595001*^6, 9.685, 0.088, 13093., 0.08, 0.165, 6.1, 
  "tests performed", "", "", "", "", "", "", "", "", "", 80.09, 
  1.64689383*^8, 1265.036, 27.5, 5.098, 3.262, 3523.984, 14.8, 298.003, 8.38, 
  1., 44.7, 34.808, 0.8, 72.59, 0.632}, {"BGD", "Asia", "Bangladesh", 
  "2020-09-04", 321615., 1929., 2117.286, 4412., 29., 34., 1952.858, 11.713, 
  12.856, 26.79, 0.176, 0.206, 0.9, "", "", "", "", "", "", "", "", 13073., 
  1.608074*^6, 9.764, 0.079, 12998., 0.079, 0.163, 6.1, "tests performed", 
  "", "", "", "", "", "", "", "", "", 80.09, 1.64689383*^8, 1265.036, 27.5, 
  5.098, 3.262, 3523.984, 14.8, 298.003, 8.38, 1., 44.7, 34.808, 0.8, 72.59, 
  0.632}, {"BGD", "Asia", "Bangladesh", "2020-09-05", 323565., 1950., 
  2091.429, 4447., 35., 34.429, 1964.699, 11.84, 12.699, 27.002, 0.213, 
  0.209, 0.91, "", "", "", "", "", "", "", "", 12847., 1.620921*^6, 9.842, 
  0.078, 13163., 0.08, 0.159, 6.3, "tests performed", "", "", "", "", "", "", 
  "", "", "", 80.09, 1.64689383*^8, 1265.036, 27.5, 5.098, 3.262, 3523.984, 
  14.8, 298.003, 8.38, 1., 44.7, 34.808, 0.8, 72.59, 0.632}, 
 {"BGD", "Asia", "Bangladesh", "2020-09-06", 325157., 1592., 2047.857, 4479., 
  32., 33., 1974.365, 9.667, 12.435, 27.197, 0.194, 0.2, 0.9, "", "", "", "", 
  "", "", "", "", 11354., 1.632275*^6, 9.911, 0.069, 13080., 0.079, 0.157, 
  6.4, "tests performed", "", "", "", "", "", "", "", "", "", 80.09, 
  1.64689383*^8, 1265.036, 27.5, 5.098, 3.262, 3523.984, 14.8, 298.003, 8.38, 
  1., 44.7, 34.808, 0.8, 72.59, 0.632}, {"BGD", "Asia", "Bangladesh", 
  "2020-09-07", 327359., 2202., 2051.857, 4516., 37., 33.571, 1987.736, 
  13.371, 12.459, 27.421, 0.225, 0.204, 0.89, "", "", "", "", "", "", "", "", 
  15412., 1.647687*^6, 10.005, 0.094, 13503., 0.082, 0.152, 6.6, 
  "tests performed", "", "", "", "", "", "", "", "", "", 80.09, 
  1.64689383*^8, 1265.036, 27.5, 5.098, 3.262, 3523.984, 14.8, 298.003, 8.38, 
  1., 44.7, 34.808, 0.8, 72.59, 0.632}, {"BGD", "Asia", "Bangladesh", 
  "2020-09-08", 329251., 1892., 2043.571, 4552., 36., 33.714, 1999.224, 
  11.488, 12.409, 27.64, 0.219, 0.205, 0.88, "", "", "", "", "", "", "", "", 
  14973., 1.66266*^6, 10.096, 0.091, 13898., 0.084, 0.147, 6.8, 
  "tests performed", "", "", "", "", "", "", "", "", "", 80.09, 
  1.64689383*^8, 1265.036, 27.5, 5.098, 3.262, 3523.984, 14.8, 298.003, 8.38, 
  1., 44.7, 34.808, 0.8, 72.59, 0.632}, {"BGD", "Asia", "Bangladesh", 
  "2020-09-09", 331078., 1827., 1935.714, 4593., 41., 34.571, 2010.318, 
  11.094, 11.754, 27.889, 0.249, 0.21, 0.86, "", "", "", "", "", "", "", "", 
  14755., 1.677415*^6, 10.185, 0.09, 13834., 0.084, 0.14, 7.1, 
  "tests performed", "", "", "", "", "", "", "", "", "", 80.09, 
  1.64689383*^8, 1265.036, 27.5, 5.098, 3.262, 3523.984, 14.8, 298.003, 8.38, 
  1., 44.7, 34.808, 0.8, 72.59, 0.632}, {"BGD", "Asia", "Bangladesh", 
  "2020-09-10", 332970., 1892., 1897.714, 4634., 41., 35.857, 2021.806, 
  11.488, 11.523, 28.138, 0.249, 0.218, 0.86, "", "", "", "", "", "", "", "", 
  15559., 1.692974*^6, 10.28, 0.094, 13996., 0.085, 0.136, 7.4, 
  "tests performed", "", "", "", "", "", "", "", "", "", 80.09, 
  1.64689383*^8, 1265.036, 27.5, 5.098, 3.262, 3523.984, 14.8, 298.003, 8.38, 
  1., 44.7, 34.808, 0.8, 72.59, 0.632}, {"BGD", "Asia", "Bangladesh", 
  "2020-09-11", 334762., 1792., 1878.143, 4668., 34., 36.571, 2032.687, 
  10.881, 11.404, 28.344, 0.206, 0.222, 0.86, "", "", "", "", "", "", "", "", 
  14747., 1.707721*^6, 10.369, 0.09, 14235., 0.086, 0.132, 7.6, 
  "tests performed", "", "", "", "", "", "", "", "", "", 80.09, 
  1.64689383*^8, 1265.036, 27.5, 5.098, 3.262, 3523.984, 14.8, 298.003, 8.38, 
  1., 44.7, 34.808, 0.8, 72.59, 0.632}, {"BGD", "Asia", "Bangladesh", 
  "2020-09-12", 336044., 1282., 1782.714, 4702., 34., 36.429, 2040.472, 
  7.784, 10.825, 28.551, 0.206, 0.221, 0.85, "", "", "", "", "", "", "", "", 
  10723., 1.718444*^6, 10.434, 0.065, 13932., 0.085, 0.128, 7.8, 
  "tests performed", "", "", "", "", "", "", "", "", "", 80.09, 
  1.64689383*^8, 1265.036, 27.5, 5.098, 3.262, 3523.984, 14.8, 298.003, 8.38, 
  1., 44.7, 34.808, 0.8, 72.59, 0.632}, {"BGD", "Asia", "Bangladesh", 
  "2020-09-13", 337520., 1476., 1766.143, 4733., 31., 36.286, 2049.434, 
  8.962, 10.724, 28.739, 0.188, 0.22, 0.87, "", "", "", "", "", "", "", "", 
  12999., 1.731443*^6, 10.513, 0.079, 14167., 0.086, 0.125, 8., 
  "tests performed", "", "", "", "", "", "", "", "", "", 80.09, 
  1.64689383*^8, 1265.036, 27.5, 5.098, 3.262, 3523.984, 14.8, 298.003, 8.38, 
  1., 44.7, 34.808, 0.8, 72.59, 0.632}, {"BGD", "Asia", "Bangladesh", 
  "2020-09-14", 339332., 1812., 1710.429, 4759., 26., 34.714, 2060.436, 
  11.003, 10.386, 28.897, 0.158, 0.211, 0.88, "", "", "", "", "", "", "", "", 
  14216., 1.745659*^6, 10.6, 0.086, 13996., 0.085, 0.122, 8.2, 
  "tests performed", "", "", "", "", "", "", "", "", "", 80.09, 
  1.64689383*^8, 1265.036, 27.5, 5.098, 3.262, 3523.984, 14.8, 298.003, 8.38, 
  1., 44.7, 34.808, 0.8, 72.59, 0.632}, {"BGD", "Asia", "Bangladesh", 
  "2020-09-15", 341056., 1724., 1686.429, 4802., 43., 35.714, 2070.905, 
  10.468, 10.24, 29.158, 0.261, 0.217, 0.88, "", "", "", "", "", "", "", "", 
  14050., 1.759709*^6, 10.685, 0.085, 13864., 0.084, 0.122, 8.2, 
  "tests performed", "", "", "", "", "", "", "", "", "", 80.09, 
  1.64689383*^8, 1265.036, 27.5, 5.098, 3.262, 3523.984, 14.8, 298.003, 8.38, 
  1., 44.7, 34.808, 0.8, 72.59, 0.632}, {"BGD", "Asia", "Bangladesh", 
  "2020-09-16", 342671., 1615., 1656.143, 4823., 21., 32.857, 2080.711, 
  9.806, 10.056, 29.285, 0.128, 0.2, 0.88, "", "", "", "", "", "", "", "", 
  13360., 1.773069*^6, 10.766, 0.081, 13665., 0.083, 0.121, 8.3, 
  "tests performed", "", "", "", "", "", "", "", "", "", 80.09, 
  1.64689383*^8, 1265.036, 27.5, 5.098, 3.262, 3523.984, 14.8, 298.003, 8.38, 
  1., 44.7, 34.808, 0.8, 72.59, 0.632}, {"BGD", "Asia", "Bangladesh", 
  "2020-09-17", 344264., 1593., 1613.429, 4859., 36., 32.143, 2090.384, 
  9.673, 9.797, 29.504, 0.219, 0.195, 0.89, "", "", "", "", "", "", "", "", 
  13673., 1.786742*^6, 10.849, 0.083, 13395., 0.081, 0.12, 8.3, 
  "tests performed", "", "", "", "", "", "", "", "", "", 80.09, 
  1.64689383*^8, 1265.036, 27.5, 5.098, 3.262, 3523.984, 14.8, 298.003, 8.38, 
  1., 44.7, 34.808, 0.8, 72.59, 0.632}, {"BGD", "Asia", "Bangladesh", 
  "2020-09-18", 345805., 1541., 1577.571, 4881., 22., 30.429, 2099.741, 
  9.357, 9.579, 29.638, 0.134, 0.185, 0.91, "", "", "", "", "", "", "", "", 
  12730., 1.799472*^6, 10.926, 0.077, 13107., 0.08, 0.12, 8.3, 
  "tests performed", "", "", "", "", "", "", "", "", "", 80.09, 
  1.64689383*^8, 1265.036, 27.5, 5.098, 3.262, 3523.984, 14.8, 298.003, 8.38, 
  1., 44.7, 34.808, 0.8, 72.59, 0.632}, {"BGD", "Asia", "Bangladesh", 
  "2020-09-19", 347372., 1567., 1618.286, 4913., 32., 30.143, 2109.256, 
  9.515, 9.826, 29.832, 0.194, 0.183, 0.94, "", "", "", "", "", "", "", "", 
  13170., 1.812642*^6, 11.006, 0.08, 13457., 0.082, 0.12, 8.3, 
  "tests performed", "", "", "", "", "", "", "", "", "", 80.09, 
  1.64689383*^8, 1265.036, 27.5, 5.098, 3.262, 3523.984, 14.8, 298.003, 8.38, 
  1., 44.7, 34.808, 0.8, 72.59, 0.632}, {"BGD", "Asia", "Bangladesh", 
  "2020-09-20", 348918., 1546., 1628.286, 4939., 26., 29.429, 2118.643, 
  9.387, 9.887, 29.99, 0.158, 0.179, 0.94, "", "", "", "", "", "", "", "", 
  11591., 1.824233*^6, 11.077, 0.07, 13256., 0.08, 0.123, 8.1, 
  "tests performed", "", "", "", "", "", "", "", "", "", 80.09, 
  1.64689383*^8, 1265.036, 27.5, 5.098, 3.262, 3523.984, 14.8, 298.003, 8.38, 
  1., 44.7, 34.808, 0.8, 72.59, 0.632}, {"BGD", "Asia", "Bangladesh", 
  "2020-09-21", 350621., 1703., 1612.714, 4979., 40., 31.429, 2128.984, 
  10.341, 9.792, 30.233, 0.243, 0.191, 0.93, "", "", "", "", "", "", "", "", 
  13053., 1.837286*^6, 11.156, 0.079, 13090., 0.079, 0.123, 8.1, 
  "tests performed", "", "", "", "", "", "", "", "", "", 80.09, 
  1.64689383*^8, 1265.036, 27.5, 5.098, 3.262, 3523.984, 14.8, 298.003, 8.38, 
  1., 44.7, 34.808, 0.8, 72.59, 0.632}, {"BGD", "Asia", "Bangladesh", 
  "2020-09-22", 352178., 1557., 1588.857, 5007., 28., 29.286, 2138.438, 
  9.454, 9.648, 30.403, 0.17, 0.178, 0.91, "", "", "", "", "", "", "", "", 
  14164., 1.85145*^6, 11.242, 0.086, 13106., 0.08, 0.121, 8.2, 
  "tests performed", "", "", "", "", "", "", "", "", "", 80.09, 
  1.64689383*^8, 1265.036, 27.5, 5.098, 3.262, 3523.984, 14.8, 298.003, 8.38, 
  1., 44.7, 34.808, 0.8, 72.59, 0.632}, {"BGD", "Asia", "Bangladesh", 
  "2020-09-23", 353844., 1666., 1596.143, 5044., 37., 31.571, 2148.554, 
  10.116, 9.692, 30.627, 0.225, 0.192, 0.9, "", "", "", "", "", "", "", "", 
  14150., 1.8656*^6, 11.328, 0.086, 13219., 0.08, 0.121, 8.3, 
  "tests performed", "", "", "", "", "", "", "", "", "", 80.09, 
  1.64689383*^8, 1265.036, 27.5, 5.098, 3.262, 3523.984, 14.8, 298.003, 8.38, 
  1., 44.7, 34.808, 0.8, 72.59, 0.632}, {"BGD", "Asia", "Bangladesh", 
  "2020-09-24", 355384., 1540., 1588.571, 5072., 28., 30.429, 2157.905, 
  9.351, 9.646, 30.797, 0.17, 0.185, 0.89, "", "", "", "", "", "", "", "", 
  12900., 1.8785*^6, 11.406, 0.078, 13108., 0.08, 0.121, 8.3, 
  "tests performed", "", "", "", "", "", "", "", "", "", 80.09, 
  1.64689383*^8, 1265.036, 27.5, 5.098, 3.262, 3523.984, 14.8, 298.003, 8.38, 
  1., 44.7, 34.808, 0.8, 72.59, 0.632}, {"BGD", "Asia", "Bangladesh", 
  "2020-09-25", 356767., 1383., 1566., 5093., 21., 30.286, 2166.302, 8.398, 
  9.509, 30.925, 0.128, 0.184, 0.88, "", "", "", "", "", "", "", "", 12473., 
  1.890973*^6, 11.482, 0.076, 13072., 0.079, 0.12, 8.3, "tests performed", 
  "", "", "", "", "", "", "", "", "", 80.09, 1.64689383*^8, 1265.036, 27.5, 
  5.098, 3.262, 3523.984, 14.8, 298.003, 8.38, 1., 44.7, 34.808, 0.8, 72.59, 
  0.632}, {"BGD", "Asia", "Bangladesh", "2020-09-26", 357873., 1106., 
  1500.143, 5129., 36., 30.857, 2173.018, 6.716, 9.109, 31.143, 0.219, 0.187, 
  0.88, "", "", "", "", "", "", "", "", 10765., 1.901738*^6, 11.547, 0.065, 
  12728., 0.077, 0.118, 8.5, "tests performed", "", "", "", "", "", "", "", 
  "", "", 80.09, 1.64689383*^8, 1265.036, 27.5, 5.098, 3.262, 3523.984, 14.8, 
  298.003, 8.38, 1., 44.7, 34.808, 0.8, 72.59, 0.632}, 
 {"BGD", "Asia", "Bangladesh", "2020-09-27", 359148., 1275., 1461.429, 5161., 
  32., 31.714, 2180.76, 7.742, 8.874, 31.338, 0.194, 0.193, 0.89, "", "", "", 
  "", "", "", "", "", 10685., 1.912423*^6, 11.612, 0.065, 12599., 0.077, 
  0.116, 8.6, "tests performed", "", "", "", "", "", "", "", "", "", 80.09, 
  1.64689383*^8, 1265.036, 27.5, 5.098, 3.262, 3523.984, 14.8, 298.003, 8.38, 
  1., 44.7, 34.808, 0.8, 72.59, 0.632}, {"BGD", "Asia", "Bangladesh", 
  "2020-09-28", 360555., 1407., 1419.143, 5193., 32., 30.571, 2189.303, 
  8.543, 8.617, 31.532, 0.194, 0.186, 0.9, "", "", "", "", "", "", "", "", 
  11922., 1.924345*^6, 11.685, 0.072, 12437., 0.076, 0.114, 8.8, 
  "tests performed", "", "", "", "", "", "", "", "", "", 80.09, 
  1.64689383*^8, 1265.036, 27.5, 5.098, 3.262, 3523.984, 14.8, 298.003, 8.38, 
  1., 44.7, 34.808, 0.8, 72.59, 0.632}, {"BGD", "Asia", "Bangladesh", 
  "2020-09-29", 362043., 1488., 1409.286, 5219., 26., 30.286, 2198.338, 
  9.035, 8.557, 31.69, 0.158, 0.184, 0.91, "", "", "", "", "", "", "", "", 
  12869., 1.937214*^6, 11.763, 0.078, 12252., 0.074, 0.115, 8.7, 
  "tests performed", "", "", "", "", "", "", "", "", "", 80.09, 
  1.64689383*^8, 1265.036, 27.5, 5.098, 3.262, 3523.984, 14.8, 298.003, 8.38, 
  1., 44.7, 34.808, 0.8, 72.59, 0.632}, {"BGD", "Asia", "Bangladesh", 
  "2020-09-30", 363479., 1436., 1376.429, 5251., 32., 29.571, 2207.058, 
  8.719, 8.358, 31.884, 0.194, 0.18, 0.92, "", "", "", "", "", "", "", "", 
  13404., 1.950618*^6, 11.844, 0.081, 12145., 0.074, 0.113, 8.8, 
  "tests performed", "", "", "", "", "", "", "", "", "", 80.09, 
  1.64689383*^8, 1265.036, 27.5, 5.098, 3.262, 3523.984, 14.8, 298.003, 8.38, 
  1., 44.7, 34.808, 0.8, 72.59, 0.632}, {"BGD", "Asia", "Bangladesh", 
  "2020-10-01", 364987., 1508., 1371.857, 5272., 21., 28.571, 2216.215, 
  9.157, 8.33, 32.012, 0.128, 0.173, 0.93, "", "", "", "", "", "", "", "", 
  11420., 1.962038*^6, 11.914, 0.069, 11934., 0.072, 0.115, 8.7, 
  "tests performed", "", "", "", "", "", "", "", "", "", 80.09, 
  1.64689383*^8, 1265.036, 27.5, 5.098, 3.262, 3523.984, 14.8, 298.003, 8.38, 
  1., 44.7, 34.808, 0.8, 72.59, 0.632}, {"BGD", "Asia", "Bangladesh", 
  "2020-10-02", 366383., 1396., 1373.714, 5305., 33., 30.286, 2224.691, 
  8.477, 8.341, 32.212, 0.2, 0.184, 0.94, "", "", "", "", "", "", "", "", 
  11176., 1.973214*^6, 11.981, 0.068, 11749., 0.071, 0.117, 8.6, 
  "tests performed", "", "", "", "", "", "", "", "", "", 80.09, 
  1.64689383*^8, 1265.036, 27.5, 5.098, 3.262, 3523.984, 14.8, 298.003, 8.38, 
  1., 44.7, 34.808, 0.8, 72.59, 0.632}, {"BGD", "Asia", "Bangladesh", 
  "2020-10-03", 367565., 1182., 1384.571, 5325., 20., 28., 2231.868, 7.177, 
  8.407, 32.334, 0.121, 0.17, 0.94, "", "", "", "", "", "", "", "", 9554., 
  1.982768*^6, 12.039, 0.058, 11576., 0.07, 0.12, 8.4, "tests performed", "", 
  "", "", "", "", "", "", "", "", 80.09, 1.64689383*^8, 1265.036, 27.5, 
  5.098, 3.262, 3523.984, 14.8, 298.003, 8.38, 1., 44.7, 34.808, 0.8, 72.59, 
  0.632}, {"BGD", "Asia", "Bangladesh", "2020-10-04", 368690., 1125., 
  1363.143, 5348., 23., 26.714, 2238.699, 6.831, 8.277, 32.473, 0.14, 0.162, 
  0.95, "", "", "", "", "", "", "", "", 9859., 1.992627*^6, 12.099, 0.06, 
  11458., 0.07, 0.119, 8.4, "tests performed", "", "", "", "", "", "", "", 
  "", "", 80.09, 1.64689383*^8, 1265.036, 27.5, 5.098, 3.262, 3523.984, 14.8, 
  298.003, 8.38, 1., 44.7, 34.808, 0.8, 72.59, 0.632}, 
 {"BGD", "Asia", "Bangladesh", "2020-10-05", 370132., 1442., 1368.143, 5375., 
  27., 26., 2247.455, 8.756, 8.307, 32.637, 0.164, 0.158, 0.96, "", "", "", 
  "", "", "", "", "", 11767., 2.004394*^6, 12.171, 0.071, 11436., 0.069, 
  0.12, 8.4, "tests performed", "", "", "", "", "", "", "", "", "", 80.09, 
  1.64689383*^8, 1265.036, 27.5, 5.098, 3.262, 3523.984, 14.8, 298.003, 8.38, 
  1., 44.7, 34.808, 0.8, 72.59, 0.632}, {"BGD", "Asia", "Bangladesh", 
  "2020-10-06", 371631., 1499., 1369.714, 5405., 30., 26.571, 2256.557, 
  9.102, 8.317, 32.819, 0.182, 0.161, 0.97, "", "", "", "", "", "", "", "", 
  12345., 2.016739*^6, 12.246, 0.075, 11361., 0.069, 0.121, 8.3, 
  "tests performed", "", "", "", "", "", "", "", "", "", 80.09, 
  1.64689383*^8, 1265.036, 27.5, 5.098, 3.262, 3523.984, 14.8, 298.003, 8.38, 
  1., 44.7, 34.808, 0.8, 72.59, 0.632}, {"BGD", "Asia", "Bangladesh", 
  "2020-10-07", 373151., 1520., 1381.714, 5440., 35., 27., 2265.787, 9.229, 
  8.39, 33.032, 0.213, 0.164, 0.97, "", "", "", "", "", "", "", "", 13032., 
  2.029771*^6, 12.325, 0.079, 11308., 0.069, 0.122, 8.2, "tests performed", 
  "", "", "", "", "", "", "", "", "", 80.09, 1.64689383*^8, 1265.036, 27.5, 
  5.098, 3.262, 3523.984, 14.8, 298.003, 8.38, 1., 44.7, 34.808, 0.8, 72.59, 
  0.632}, {"BGD", "Asia", "Bangladesh", "2020-10-08", 374592., 1441., 
  1372.143, 5460., 20., 26.857, 2274.536, 8.75, 8.332, 33.153, 0.121, 0.163, 
  0.97, "", "", "", "", "", "", "", "", 12605., 2.042376*^6, 12.401, 0.077, 
  11477., 0.07, 0.12, 8.4, "tests performed", "", "", "", "", "", "", "", "", 
  "", 80.09, 1.64689383*^8, 1265.036, 27.5, 5.098, 3.262, 3523.984, 14.8, 
  298.003, 8.38, 1., 44.7, 34.808, 0.8, 72.59, 0.632}, 
 {"BGD", "Asia", "Bangladesh", "2020-10-09", 375870., 1278., 1355.286, 5477., 
  17., 24.571, 2282.296, 7.76, 8.229, 33.257, 0.103, 0.149, 0.97, "", "", "", 
  "", "", "", "", "", 11256., 2.053632*^6, 12.47, 0.068, 11488., 0.07, 0.118, 
  8.5, "tests performed", "", "", "", "", "", "", "", "", "", 80.09, 
  1.64689383*^8, 1265.036, 27.5, 5.098, 3.262, 3523.984, 14.8, 298.003, 8.38, 
  1., 44.7, 34.808, 0.8, 72.59, 0.632}, {"BGD", "Asia", "Bangladesh", 
  "2020-10-10", 377073., 1203., 1358.286, 5500., 23., 25., 2289.601, 7.305, 
  8.248, 33.396, 0.14, 0.152, 0.99, "", "", "", "", "", "", "", "", 10859., 
  2.064491*^6, 12.536, 0.066, 11675., 0.071, 0.116, 8.6, "tests performed", 
  "", "", "", "", "", "", "", "", "", 80.09, 1.64689383*^8, 1265.036, 27.5, 
  5.098, 3.262, 3523.984, 14.8, 298.003, 8.38, 1., 44.7, 34.808, 0.8, 72.59, 
  0.632}, {"BGD", "Asia", "Bangladesh", "2020-10-11", 378266., 1193., 1368., 
  5524., 24., 25.143, 2296.845, 7.244, 8.307, 33.542, 0.146, 0.153, 1., "", 
  "", "", "", "", "", "", "", 9467., 2.073958*^6, 12.593, 0.057, 11619., 
  0.071, 0.118, 8.5, "tests performed", "", "", "", "", "", "", "", "", "", 
  80.09, 1.64689383*^8, 1265.036, 27.5, 5.098, 3.262, 3523.984, 14.8, 
  298.003, 8.38, 1., 44.7, 34.808, 0.8, 72.59, 0.632}, 
 {"BGD", "Asia", "Bangladesh", "2020-10-12", 379738., 1472., 1372.286, 5555., 
  31., 25.714, 2305.783, 8.938, 8.333, 33.73, 0.188, 0.156, 1.02, "", "", "", 
  "", "", "", "", "", 13227., 2.087185*^6, 12.673, 0.08, 11827., 0.072, 
  0.116, 8.6, "tests performed", "", "", "", "", "", "", "", "", "", 80.09, 
  1.64689383*^8, 1265.036, 27.5, 5.098, 3.262, 3523.984, 14.8, 298.003, 8.38, 
  1., 44.7, 34.808, 0.8, 72.59, 0.632}, {"BGD", "Asia", "Bangladesh", 
  "2020-10-13", 381275., 1537., 1377.714, 5577., 22., 24.571, 2315.116, 
  9.333, 8.366, 33.864, 0.134, 0.149, 1.04, "", "", "", "", "", "", "", "", 
  13815., 2.101*^6, 12.757, 0.084, 12037., 0.073, 0.114, 8.7, 
  "tests performed", "", "", "", "", "", "", "", "", "", 80.09, 
  1.64689383*^8, 1265.036, 27.5, 5.098, 3.262, 3523.984, 14.8, 298.003, 8.38, 
  1., 44.7, 34.808, 0.8, 72.59, 0.632}, {"BGD", "Asia", "Bangladesh", 
  "2020-10-14", 382959., 1684., 1401.143, 5593., 16., 21.857, 2325.341, 
  10.225, 8.508, 33.961, 0.097, 0.133, 1.05, "", "", "", "", "", "", "", "", 
  14411., 2.115411*^6, 12.845, 0.088, 12234., 0.074, 0.115, 8.7, 
  "tests performed", "", "", "", "", "", "", "", "", "", 80.09, 
  1.64689383*^8, 1265.036, 27.5, 5.098, 3.262, 3523.984, 14.8, 298.003, 8.38, 
  1., 44.7, 34.808, 0.8, 72.59, 0.632}, {"BGD", "Asia", "Bangladesh", 
  "2020-10-15", 384559., 1600., 1423.857, 5608., 15., 21.143, 2335.056, 
  9.715, 8.646, 34.052, 0.091, 0.128, 1.04, "", "", "", "", "", "", "", "", 
  14104., 2.129515*^6, 12.93, 0.086, 12448., 0.076, 0.114, 8.7, 
  "tests performed", "", "", "", "", "", "", "", "", "", 80.09, 
  1.64689383*^8, 1265.036, 27.5, 5.098, 3.262, 3523.984, 14.8, 298.003, 8.38, 
  1., 44.7, 34.808, 0.8, 72.59, 0.632}, {"BGD", "Asia", "Bangladesh", 
  "2020-10-16", 386086., 1527., 1459.429, 5623., 15., 20.857, 2344.328, 
  9.272, 8.862, 34.143, 0.091, 0.127, 1.04, "", "", "", "", "", "", "", "", 
  13577., 2.143092*^6, 13.013, 0.082, 12780., 0.078, 0.114, 8.8, 
  "tests performed", "", "", "", "", "", "", "", "", "", 80.09, 
  1.64689383*^8, 1265.036, 27.5, 5.098, 3.262, 3523.984, 14.8, 298.003, 8.38, 
  1., 44.7, 34.808, 0.8, 72.59, 0.632}, {"BGD", "Asia", "Bangladesh", 
  "2020-10-17", 387295., 1209., 1460.286, 5646., 23., 20.857, 2351.67, 7.341, 
  8.867, 34.283, 0.14, 0.127, 1.02, "", "", "", "", "", "", "", "", 11573., 
  2.154665*^6, 13.083, 0.07, 12882., 0.078, 0.113, 8.8, "tests performed", 
  "", "", "", "", "", "", "", "", "", 80.09, 1.64689383*^8, 1265.036, 27.5, 
  5.098, 3.262, 3523.984, 14.8, 298.003, 8.38, 1., 44.7, 34.808, 0.8, 72.59, 
  0.632}, {"BGD", "Asia", "Bangladesh", "2020-10-18", 388569., 1274., 
  1471.857, 5660., 14., 19.429, 2359.405, 7.736, 8.937, 34.368, 0.085, 0.118, 
  1.02, "", "", "", "", "", "", "", "", 11866., 2.166531*^6, 13.155, 0.072, 
  13225., 0.08, 0.111, 9., "tests performed", "", "", "", "", "", "", "", "", 
  "", 80.09, 1.64689383*^8, 1265.036, 27.5, 5.098, 3.262, 3523.984, 14.8, 
  298.003, 8.38, 1., 44.7, 34.808, 0.8, 72.59, 0.632}, 
 {"BGD", "Asia", "Bangladesh", "2020-10-19", 390206., 1637., 1495.429, 5681., 
  21., 18., 2369.345, 9.94, 9.08, 34.495, 0.128, 0.109, 1.02, "", "", "", "", 
  "", "", "", "", 15146., 2.181677*^6, 13.247, 0.092, 13499., 0.082, 0.111, 
  9., "tests performed", "", "", "", "", "", "", "", "", "", 80.09, 
  1.64689383*^8, 1265.036, 27.5, 5.098, 3.262, 3523.984, 14.8, 298.003, 8.38, 
  1., 44.7, 34.808, 0.8, 72.59, 0.632}, {"BGD", "Asia", "Bangladesh", 
  "2020-10-20", 391586., 1380., 1473., 5699., 18., 17.429, 2377.725, 8.379, 
  8.944, 34.605, 0.109, 0.106, 1.01, "", "", "", "", "", "", "", "", 13611., 
  2.195288*^6, 13.33, 0.083, 13470., 0.082, 0.109, 9.1, "tests performed", 
  "", "", "", "", "", "", "", "", "", 80.09, 1.64689383*^8, 1265.036, 27.5, 
  5.098, 3.262, 3523.984, 14.8, 298.003, 8.38, 1., 44.7, 34.808, 0.8, 72.59, 
  0.632}, {"BGD", "Asia", "Bangladesh", "2020-10-21", 393131., 1545., 
  1453.143, 5723., 24., 18.571, 2387.106, 9.381, 8.824, 34.75, 0.146, 0.113, 
  1.01, "", "", "", "", "", "", "", "", 14086., 2.209374*^6, 13.415, 0.086, 
  13423., 0.082, 0.108, 9.2, "tests performed", "", "", "", "", "", "", "", 
  "", "", 80.09, 1.64689383*^8, 1265.036, 27.5, 5.098, 3.262, 3523.984, 14.8, 
  298.003, 8.38, 1., 44.7, 34.808, 0.8, 72.59, 0.632}, 
 {"BGD", "Asia", "Bangladesh", "2020-10-22", 394827., 1696., 1466.857, 5747., 
  24., 19.857, 2397.404, 10.298, 8.907, 34.896, 0.146, 0.121, 1.02, "", "", 
  "", "", "", "", "", "", 14958., 2.224332*^6, 13.506, 0.091, 13545., 0.082, 
  0.108, 9.2, "tests performed", "", "", "", "", "", "", "", "", "", 80.09, 
  1.64689383*^8, 1265.036, 27.5, 5.098, 3.262, 3523.984, 14.8, 298.003, 8.38, 
  1., 44.7, 34.808, 0.8, 72.59, 0.632}, {"BGD", "Asia", "Bangladesh", 
  "2020-10-23", 396413., 1586., 1475.286, 5761., 14., 19.714, 2407.034, 9.63, 
  8.958, 34.981, 0.085, 0.12, 1.01, "", "", "", "", "", "", "", "", 14119., 
  2.238451*^6, 13.592, 0.086, 13623., 0.083, 0.108, 9.2, "tests performed", 
  "", "", "", "", "", "", "", "", "", 80.09, 1.64689383*^8, 1265.036, 27.5, 
  5.098, 3.262, 3523.984, 14.8, 298.003, 8.38, 1., 44.7, 34.808, 0.8, 72.59, 
  0.632}, {"BGD", "Asia", "Bangladesh", "2020-10-24", 397507., 1094., 
  1458.857, 5780., 19., 19.143, 2413.677, 6.643, 8.858, 35.096, 0.115, 0.116, 
  0.99, "", "", "", "", "", "", "", "", 10998., 2.249449*^6, 13.659, 0.067, 
  13541., 0.082, 0.108, 9.3, "tests performed", "", "", "", "", "", "", "", 
  "", "", 80.09, 1.64689383*^8, 1265.036, 27.5, 5.098, 3.262, 3523.984, 14.8, 
  298.003, 8.38, 1., 44.7, 34.808, 0.8, 72.59, 0.632}, 
 {"BGD", "Asia", "Bangladesh", "2020-10-25", 398815., 1308., 1463.714, 5803., 
  23., 20.429, 2421.619, 7.942, 8.888, 35.236, 0.14, 0.124, 0.98, "", "", "", 
  "", "", "", "", "", 10998., 2.260447*^6, 13.726, 0.067, 13417., 0.081, 
  0.109, 9.2, "tests performed", "", "", "", "", "", "", "", "", "", 80.09, 
  1.64689383*^8, 1265.036, 27.5, 5.098, 3.262, 3523.984, 14.8, 298.003, 8.38, 
  1., 44.7, 34.808, 0.8, 72.59, 0.632}, {"BGD", "Asia", "Bangladesh", 
  "2020-10-26", 400251., 1436., 1435., 5818., 15., 19.571, 2430.339, 8.719, 
  8.713, 35.327, 0.091, 0.119, 0.98, "", "", "", "", "", "", "", "", 11103., 
  2.27155*^6, 13.793, 0.067, 12839., 0.078, 0.112, 8.9, "tests performed", 
  "", "", "", "", "", "", "", "", "", 80.09, 1.64689383*^8, 1265.036, 27.5, 
  5.098, 3.262, 3523.984, 14.8, 298.003, 8.38, 1., 44.7, 34.808, 0.8, 72.59, 
  0.632}, {"BGD", "Asia", "Bangladesh", "2020-10-27", 401586., 1335., 
  1428.571, 5838., 20., 19.857, 2438.445, 8.106, 8.674, 35.449, 0.121, 0.121, 
  0.99, "", "", "", "", "", "", "", "", 12617., 2.284167*^6, 13.87, 0.077, 
  12697., 0.077, 0.113, 8.9, "tests performed", "", "", "", "", "", "", "", 
  "", "", 80.09, 1.64689383*^8, 1265.036, 27.5, 5.098, 3.262, 3523.984, 14.8, 
  298.003, 8.38, 1., 44.7, 34.808, 0.8, 72.59, 0.632}, 
 {"BGD", "Asia", "Bangladesh", "2020-10-28", 403079., 1493., 1421.143, 5861., 
  23., 19.714, 2447.511, 9.066, 8.629, 35.588, 0.14, 0.12, 1.01, "", "", "", 
  "", "", "", "", "", 12357., 2.296524*^6, 13.945, 0.075, 12450., 0.076, 
  0.114, 8.8, "tests performed", "", "", "", "", "", "", "", "", "", 80.09, 
  1.64689383*^8, 1265.036, 27.5, 5.098, 3.262, 3523.984, 14.8, 298.003, 8.38, 
  1., 44.7, 34.808, 0.8, 72.59, 0.632}, {"BGD", "Asia", "Bangladesh", 
  "2020-10-29", 404760., 1681., 1419., 5886., 25., 19.857, 2457.718, 10.207, 
  8.616, 35.74, 0.152, 0.121, 1.04, "", "", "", "", "", "", "", "", 14268., 
  2.310792*^6, 14.031, 0.087, 12351., 0.075, 0.115, 8.7, "tests performed", 
  "", "", "", "", "", "", "", "", "", 80.09, 1.64689383*^8, 1265.036, 27.5, 
  5.098, 3.262, 3523.984, 14.8, 298.003, 8.38, 1., 44.7, 34.808, 0.8, 72.59, 
  0.632}, {"BGD", "Asia", "Bangladesh", "2020-10-30", 406364., 1604., 
  1421.571, 5905., 19., 20.571, 2467.457, 9.74, 8.632, 35.855, 0.115, 0.125, 
  1.06, "", "", "", "", "", "", "", "", 14141., 2.324933*^6, 14.117, 0.086, 
  12355., 0.075, 0.115, 8.7, "tests performed", "", "", "", "", "", "", "", 
  "", "", 80.09, 1.64689383*^8, 1265.036, 27.5, 5.098, 3.262, 3523.984, 14.8, 
  298.003, 8.38, 1., 44.7, 34.808, 0.8, 72.59, 0.632}, 
 {"BGD", "Asia", "Bangladesh", "2020-10-31", 407684., 1320., 1453.857, 5923., 
  18., 20.429, 2475.472, 8.015, 8.828, 35.965, 0.109, 0.124, 1.08, "", "", 
  "", "", "", "", "", "", 11532., 2.336465*^6, 14.187, 0.07, 12431., 0.075, 
  0.117, 8.6, "tests performed", "", "", "", "", "", "", "", "", "", 80.09, 
  1.64689383*^8, 1265.036, 27.5, 5.098, 3.262, 3523.984, 14.8, 298.003, 8.38, 
  1., 44.7, 34.808, 0.8, 72.59, 0.632}, {"BGD", "Asia", "Bangladesh", 
  "2020-11-01", 409252., 1568., 1491., 5941., 18., 19.714, 2484.993, 9.521, 
  9.053, 36.074, 0.109, 0.12, 1.08, "", "", "", "", "", "", "", "", 11532., 
  2.347997*^6, 14.257, 0.07, 12507., 0.076, 0.119, 8.4, "tests performed", 
  "", "", "", "", "", "", "", "", "", 80.09, 1.64689383*^8, 1265.036, 27.5, 
  5.098, 3.262, 3523.984, 14.8, 298.003, 8.38, 1., 44.7, 34.808, 0.8, 72.59, 
  0.632}, {"BGD", "Asia", "Bangladesh", "2020-11-02", 410988., 1736., 
  1533.857, 5966., 25., 21.143, 2495.534, 10.541, 9.314, 36.226, 0.152, 
  0.128, 1.07, "", "", "", "", "", "", "", "", 11532., 2.359529*^6, 14.327, 
  0.07, 12568., 0.076, 0.122, 8.2, "tests performed", "", "", "", "", "", "", 
  "", "", "", 80.09, 1.64689383*^8, 1265.036, 27.5, 5.098, 3.262, 3523.984, 
  14.8, 298.003, 8.38, 1., 44.7, 34.808, 0.8, 72.59, 0.632}, 
 {"BGD", "Asia", "Bangladesh", "2020-11-03", 412647., 1659., 1580.143, 5983., 
  17., 20.714, 2505.608, 10.074, 9.595, 36.329, 0.103, 0.126, 1.05, "", "", 
  "", "", "", "", "", "", 14061., 2.37359*^6, 14.413, 0.085, 12775., 0.078, 
  0.124, 8.1, "tests performed", "", "", "", "", "", "", "", "", "", 80.09, 
  1.64689383*^8, 1265.036, 27.5, 5.098, 3.262, 3523.984, 14.8, 298.003, 8.38, 
  1., 44.7, 34.808, 0.8, 72.59, 0.632}, {"BGD", "Asia", "Bangladesh", 
  "2020-11-04", 414164., 1517., 1583.571, 6004., 21., 20.429, 2514.819, 
  9.211, 9.616, 36.457, 0.128, 0.124, 1.04, "", "", "", "", "", "", "", "", 
  13914., 2.387504*^6, 14.497, 0.084, 12997., 0.079, 0.122, 8.2, 
  "tests performed", "", "", "", "", "", "", "", "", "", 80.09, 
  1.64689383*^8, 1265.036, 27.5, 5.098, 3.262, 3523.984, 14.8, 298.003, 8.38, 
  1., 44.7, 34.808, 0.8, 72.59, 0.632}, {"BGD", "Asia", "Bangladesh", 
  "2020-11-05", 416006., 1842., 1606.571, 6021., 17., 19.286, 2526.004, 
  11.185, 9.755, 36.56, 0.103, 0.117, 1.03, "", "", "", "", "", "", "", "", 
  15225., 2.402729*^6, 14.589, 0.092, 13134., 0.08, 0.122, 8.2, 
  "tests performed", "", "", "", "", "", "", "", "", "", 80.09, 
  1.64689383*^8, 1265.036, 27.5, 5.098, 3.262, 3523.984, 14.8, 298.003, 8.38, 
  1., 44.7, 34.808, 0.8, 72.59, 0.632}, {"BGD", "Asia", "Bangladesh", 
  "2020-11-06", 417475., 1469., 1587.286, 6036., 15., 18.714, 2534.924, 8.92, 
  9.638, 36.651, 0.091, 0.114, 1.02, "", "", "", "", "", "", "", "", 13521., 
  2.41625*^6, 14.672, 0.082, 13045., 0.079, 0.122, 8.2, "tests performed", 
  "", "", "", "", "", "", "", "", "", 80.09, 1.64689383*^8, 1265.036, 27.5, 
  5.098, 3.262, 3523.984, 14.8, 298.003, 8.38, 1., 44.7, 34.808, 0.8, 72.59, 
  0.632}, {"BGD", "Asia", "Bangladesh", "2020-11-07", 418764., 1289., 
  1582.857, 6049., 13., 18., 2542.75, 7.827, 9.611, 36.73, 0.079, 0.109, 
  1.03, "", "", "", "", "", "", "", "", 11419., 2.427669*^6, 14.741, 0.069, 
  13029., 0.079, 0.121, 8.2, "tests performed", "", "", "", "", "", "", "", 
  "", "", 80.09, 1.64689383*^8, 1265.036, 27.5, 5.098, 3.262, 3523.984, 14.8, 
  298.003, 8.38, 1., 44.7, 34.808, 0.8, 72.59, 0.632}, 
 {"BGD", "Asia", "Bangladesh", "2020-11-08", 420238., 1474., 1569.429, 6067., 
  18., 18., 2551.701, 8.95, 9.53, 36.839, 0.109, 0.109, 1.03, "", "", "", "", 
  "", "", "", "", 12760., 2.440429*^6, 14.818, 0.077, 13205., 0.08, 0.119, 
  8.4, "tests performed", "", "", "", "", "", "", "", "", "", 80.09, 
  1.64689383*^8, 1265.036, 27.5, 5.098, 3.262, 3523.984, 14.8, 298.003, 8.38, 
  1., 44.7, 34.808, 0.8, 72.59, 0.632}, {"BGD", "Asia", "Bangladesh", 
  "2020-11-09", 421921., 1683., 1561.857, 6092., 25., 18., 2561.92, 10.219, 
  9.484, 36.991, 0.152, 0.109, 1.04, "", "", "", "", "", "", "", "", 14042., 
  2.454471*^6, 14.904, 0.085, 13563., 0.082, 0.115, 8.7, "tests performed", 
  "", "", "", "", "", "", "", "", "", 80.09, 1.64689383*^8, 1265.036, 27.5, 
  5.098, 3.262, 3523.984, 14.8, 298.003, 8.38, 1., 44.7, 34.808, 0.8, 72.59, 
  0.632}, {"BGD", "Asia", "Bangladesh", "2020-11-10", 423620., 1699., 
  1567.571, 6108., 16., 17.857, 2572.236, 10.316, 9.518, 37.088, 0.097, 
  0.108, 1.06, "", "", "", "", "", "", "", "", 13520., 2.467991*^6, 14.986, 
  0.082, 13486., 0.082, 0.116, 8.6, "tests performed", "", "", "", "", "", 
  "", "", "", "", 80.09, 1.64689383*^8, 1265.036, 27.5, 5.098, 3.262, 
  3523.984, 14.8, 298.003, 8.38, 1., 44.7, 34.808, 0.8, 72.59, 0.632}, 
 {"BGD", "Asia", "Bangladesh", "2020-11-11", 425353., 1733., 1598.429, 6127., 
  19., 17.571, 2582.759, 10.523, 9.706, 37.203, 0.115, 0.107, 1.08, "", "", 
  "", "", "", "", "", "", 14524., 2.482515*^6, 15.074, 0.088, 13573., 0.082, 
  0.118, 8.5, "tests performed", "", "", "", "", "", "", "", "", "", 80.09, 
  1.64689383*^8, 1265.036, 27.5, 5.098, 3.262, 3523.984, 14.8, 298.003, 8.38, 
  1., 44.7, 34.808, 0.8, 72.59, 0.632}, {"BGD", "Asia", "Bangladesh", 
  "2020-11-12", 427198., 1845., 1598.857, 6140., 13., 17., 2593.962, 11.203, 
  9.708, 37.282, 0.079, 0.103, 1.09, "", "", "", "", "", "", "", "", 17112., 
  2.499627*^6, 15.178, 0.104, 13843., 0.084, 0.115, 8.7, "tests performed", 
  "", "", "", "", "", "", "", "", "", 80.09, 1.64689383*^8, 1265.036, 27.5, 
  5.098, 3.262, 3523.984, 14.8, 298.003, 8.38, 1., 44.7, 34.808, 0.8, 72.59, 
  0.632}, {"BGD", "Asia", "Bangladesh", "2020-11-13", 428965., 1767., 
  1641.429, 6159., 19., 17.571, 2604.691, 10.729, 9.967, 37.398, 0.115, 
  0.107, 1.11, "", "", "", "", "", "", "", "", 13539., 2.513166*^6, 15.26, 
  0.082, 13845., 0.084, 0.119, 8.4, "tests performed", "", "", "", "", "", 
  "", "", "", "", 80.09, 1.64689383*^8, 1265.036, 27.5, 5.098, 3.262, 
  3523.984, 14.8, 298.003, 8.38, 1., 44.7, 34.808, 0.8, 72.59, 0.632}, 
 {"BGD", "Asia", "Bangladesh", "2020-11-14", 430496., 1531., 1676., 6173., 
  14., 17.714, 2613.988, 9.296, 10.177, 37.483, 0.085, 0.108, 1.13, "", "", 
  "", "", "", "", "", "", 11795., 2.524961*^6, 15.332, 0.072, 13899., 0.084, 
  0.121, 8.3, "tests performed", "", "", "", "", "", "", "", "", "", 80.09, 
  1.64689383*^8, 1265.036, 27.5, 5.098, 3.262, 3523.984, 14.8, 298.003, 8.38, 
  1., 44.7, 34.808, 0.8, 72.59, 0.632}, {"BGD", "Asia", "Bangladesh", 
  "2020-11-15", 432333., 1837., 1727.857, 6194., 21., 18.143, 2625.142, 
  11.154, 10.492, 37.61, 0.128, 0.11, 1.15, "", "", "", "", "", "", "", "", 
  14060., 2.539021*^6, 15.417, 0.085, 14085., 0.086, 0.123, 8.2, 
  "tests performed", "", "", "", "", "", "", "", "", "", 80.09, 
  1.64689383*^8, 1265.036, 27.5, 5.098, 3.262, 3523.984, 14.8, 298.003, 8.38, 
  1., 44.7, 34.808, 0.8, 72.59, 0.632}, {"BGD", "Asia", "Bangladesh", 
  "2020-11-16", 434472., 2139., 1793., 6215., 21., 17.571, 2638.13, 12.988, 
  10.887, 37.738, 0.128, 0.107, 1.17, "", "", "", "", "", "", "", "", 15768., 
  2.554789*^6, 15.513, 0.096, 14331., 0.087, 0.125, 8., "tests performed", 
  "", "", "", "", "", "", "", "", "", 80.09, 1.64689383*^8, 1265.036, 27.5, 
  5.098, 3.262, 3523.984, 14.8, 298.003, 8.38, 1., 44.7, 34.808, 0.8, 72.59, 
  0.632}, {"BGD", "Asia", "Bangladesh", "2020-11-17", 436684., 2212., 
  1866.286, 6254., 39., 20.857, 2651.561, 13.431, 11.332, 37.975, 0.237, 
  0.127, 1.18, "", "", "", "", "", "", "", "", 15990., 2.570779*^6, 15.61, 
  0.097, 14684., 0.089, 0.127, 7.9, "tests performed", "", "", "", "", "", 
  "", "", "", "", 80.09, 1.64689383*^8, 1265.036, 27.5, 5.098, 3.262, 
  3523.984, 14.8, 298.003, 8.38, 1., 44.7, 34.808, 0.8, 72.59, 0.632}, 
 {"BGD", "Asia", "Bangladesh", "2020-11-18", 438795., 2111., 1920.286, 6275., 
  21., 21.143, 2664.379, 12.818, 11.66, 38.102, 0.128, 0.128, 1.17, "", "", 
  "", "", "", "", "", "", 16469., 2.587248*^6, 15.71, 0.1, 14962., 0.091, 
  0.128, 7.8, "tests performed", "", "", "", "", "", "", "", "", "", 80.09, 
  1.64689383*^8, 1265.036, 27.5, 5.098, 3.262, 3523.984, 14.8, 298.003, 8.38, 
  1., 44.7, 34.808, 0.8, 72.59, 0.632}, {"BGD", "Asia", "Bangladesh", 
  "2020-11-19", 441159., 2364., 1994.429, 6305., 30., 23.571, 2678.734, 
  14.354, 12.11, 38.284, 0.182, 0.143, 1.17, "", "", "", "", "", "", "", "", 
  17531., 2.604779*^6, 15.816, 0.106, 15022., 0.091, 0.133, 7.5, 
  "tests performed", "", "", "", "", "", "", "", "", "", 80.09, 
  1.64689383*^8, 1265.036, 27.5, 5.098, 3.262, 3523.984, 14.8, 298.003, 8.38, 
  1., 44.7, 34.808, 0.8, 72.59, 0.632}, {"BGD", "Asia", "Bangladesh", 
  "2020-11-20", 443434., 2275., 2067., 6322., 17., 23.286, 2692.548, 13.814, 
  12.551, 38.387, 0.103, 0.141, 1.16, "", "", "", "", "", "", "", "", 15607., 
  2.620386*^6, 15.911, 0.095, 15317., 0.093, 0.135, 7.4, "tests performed", 
  "", "", "", "", "", "", "", "", "", 80.09, 1.64689383*^8, 1265.036, 27.5, 
  5.098, 3.262, 3523.984, 14.8, 298.003, 8.38, 1., 44.7, 34.808, 0.8, 72.59, 
  0.632}, {"BGD", "Asia", "Bangladesh", "2020-11-21", 445281., 1847., 
  2112.143, 6350., 28., 25.286, 2703.763, 11.215, 12.825, 38.557, 0.17, 
  0.154, 1.14, "", "", "", "", "", "", "", "", 12643., 2.633029*^6, 15.988, 
  0.077, 15438., 0.094, 0.137, 7.3, "tests performed", "", "", "", "", "", 
  "", "", "", "", 80.09, 1.64689383*^8, 1265.036, 27.5, 5.098, 3.262, 
  3523.984, 14.8, 298.003, 8.38, 1., 44.7, 34.808, 0.8, 72.59, 0.632}, 
 {"BGD", "Asia", "Bangladesh", "2020-11-22", 447341., 2060., 2144., 6388., 
  38., 27.714, 2716.271, 12.508, 13.018, 38.788, 0.231, 0.168, 1.12, "", "", 
  "", "", "", "", "", "", 13870., 2.646899*^6, 16.072, 0.084, 15411., 0.094, 
  0.139, 7.2, "tests performed", "", "", "", "", "", "", "", "", "", 80.09, 
  1.64689383*^8, 1265.036, 27.5, 5.098, 3.262, 3523.984, 14.8, 298.003, 8.38, 
  1., 44.7, 34.808, 0.8, 72.59, 0.632}, {"BGD", "Asia", "Bangladesh", 
  "2020-11-23", 449760., 2419., 2184., 6416., 28., 28.714, 2730.959, 14.688, 
  13.261, 38.958, 0.17, 0.174, 1.1, "", "", "", "", "", "", "", "", 16059., 
  2.662958*^6, 16.17, 0.098, 15453., 0.094, 0.141, 7.1, "tests performed", 
  "", "", "", "", "", "", "", "", "", 80.09, 1.64689383*^8, 1265.036, 27.5, 
  5.098, 3.262, 3523.984, 14.8, 298.003, 8.38, 1., 44.7, 34.808, 0.8, 72.59, 
  0.632}, {"BGD", "Asia", "Bangladesh", "2020-11-24", 451990., 2230., 
  2186.571, 6448., 32., 27.714, 2744.5, 13.541, 13.277, 39.152, 0.194, 0.168, 
  1.08, "", "", "", "", "", "", "", "", 15018., 2.677976*^6, 16.261, 0.091, 
  15314., 0.093, 0.143, 7., "tests performed", "", "", "", "", "", "", "", 
  "", "", 80.09, 1.64689383*^8, 1265.036, 27.5, 5.098, 3.262, 3523.984, 14.8, 
  298.003, 8.38, 1., 44.7, 34.808, 0.8, 72.59, 0.632}, 
 {"BGD", "Asia", "Bangladesh", "2020-11-25", 454146., 2156., 2193., 6487., 
  39., 30.286, 2757.591, 13.091, 13.316, 39.389, 0.237, 0.184, 1.06, "", "", 
  "", "", "", "", "", "", 16001., 2.693977*^6, 16.358, 0.097, 15247., 0.093, 
  0.144, 7., "tests performed", "", "", "", "", "", "", "", "", "", 80.09, 
  1.64689383*^8, 1265.036, 27.5, 5.098, 3.262, 3523.984, 14.8, 298.003, 8.38, 
  1., 44.7, 34.808, 0.8, 72.59, 0.632}, {"BGD", "Asia", "Bangladesh", 
  "2020-11-26", 456438., 2292., 2182.714, 6524., 37., 31.286, 2771.508, 
  13.917, 13.254, 39.614, 0.225, 0.19, 1.06, "", "", "", "", "", "", "", "", 
  17052., 2.711029*^6, 16.461, 0.104, 15179., 0.092, 0.144, 7., 
  "tests performed", "", "", "", "", "", "", "", "", "", 80.09, 
  1.64689383*^8, 1265.036, 27.5, 5.098, 3.262, 3523.984, 14.8, 298.003, 8.38, 
  1., 44.7, 34.808, 0.8, 72.59, 0.632}, {"BGD", "Asia", "Bangladesh", 
  "2020-11-27", 458711., 2273., 2182.429, 6544., 20., 31.714, 2785.31, 
  13.802, 13.252, 39.735, 0.121, 0.193, 1.05, "", "", "", "", "", "", "", "", 
  16378., 2.727407*^6, 16.561, 0.099, 15289., 0.093, 0.143, 7., 
  "tests performed", "", "", "", "", "", "", "", "", "", 80.09, 
  1.64689383*^8, 1265.036, 27.5, 5.098, 3.262, 3523.984, 14.8, 298.003, 8.38, 
  1., 44.7, 34.808, 0.8, 72.59, 0.632}, {"BGD", "Asia", "Bangladesh", 
  "2020-11-28", 460619., 1908., 2191.143, 6580., 36., 32.857, 2796.896, 
  11.585, 13.305, 39.954, 0.219, 0.2, 1.05, "", "", "", "", "", "", "", "", 
  14012., 2.741419*^6, 16.646, 0.085, 15484., 0.094, 0.142, 7.1, 
  "tests performed", "", "", "", "", "", "", "", "", "", 80.09, 
  1.64689383*^8, 1265.036, 27.5, 5.098, 3.262, 3523.984, 14.8, 298.003, 8.38, 
  1., 44.7, 34.808, 0.8, 72.59, 0.632}, {"BGD", "Asia", "Bangladesh", 
  "2020-11-29", 462407., 1788., 2152.286, 6609., 29., 31.571, 2807.752, 
  10.857, 13.069, 40.13, 0.176, 0.192, 1.03, "", "", "", "", "", "", "", "", 
  13737., 2.755156*^6, 16.729, 0.083, 15465., 0.094, 0.139, 7.2, 
  "tests performed", "", "", "", "", "", "", "", "", "", 80.09, 
  1.64689383*^8, 1265.036, 27.5, 5.098, 3.262, 3523.984, 14.8, 298.003, 8.38, 
  1., 44.7, 34.808, 0.8, 72.59, 0.632}, {"BGD", "Asia", "Bangladesh", 
  "2020-11-30", 464932., 2525., 2167.429, 6644., 35., 32.571, 2823.084, 
  15.332, 13.161, 40.343, 0.213, 0.198, 1.03, "", "", "", "", "", "", "", "", 
  15372., 2.770528*^6, 16.823, 0.093, 15367., 0.093, 0.141, 7.1, 
  "tests performed", "", "", "", "", "", "", "", "", "", 80.09, 
  1.64689383*^8, 1265.036, 27.5, 5.098, 3.262, 3523.984, 14.8, 298.003, 8.38, 
  1., 44.7, 34.808, 0.8, 72.59, 0.632}, {"BGD", "Asia", "Bangladesh", 
  "2020-12-01", 467225., 2293., 2176.429, 6675., 31., 32.429, 2837.007, 
  13.923, 13.215, 40.531, 0.188, 0.197, 1.02, "", "", "", "", "", "", "", "", 
  15501., 2.786029*^6, 16.917, 0.094, 15436., 0.094, 0.141, 7.1, 
  "tests performed", "", "", "", "", "", "", "", "", "", 80.09, 
  1.64689383*^8, 1265.036, 27.5, 5.098, 3.262, 3523.984, 14.8, 298.003, 8.38, 
  1., 44.7, 34.808, 0.8, 72.59, 0.632}, {"BGD", "Asia", "Bangladesh", 
  "2020-12-02", 469423., 2198., 2182.429, 6713., 38., 32.286, 2850.354, 
  13.346, 13.252, 40.762, 0.231, 0.196, 1.02, "", "", "", "", "", "", "", "", 
  15972., 2.802001*^6, 17.014, 0.097, 15432., 0.094, 0.141, 7.1, 
  "tests performed", "", "", "", "", "", "", "", "", "", 80.09, 
  1.64689383*^8, 1265.036, 27.5, 5.098, 3.262, 3523.984, 14.8, 298.003, 8.38, 
  1., 44.7, 34.808, 0.8, 72.59, 0.632}, {"BGD", "Asia", "Bangladesh", 
  "2020-12-03", 471739., 2316., 2185.857, 6748., 35., 32., 2864.417, 14.063, 
  13.273, 40.974, 0.213, 0.194, 1.01, "", "", "", "", "", "", "", "", 16807., 
  2.818808*^6, 17.116, 0.102, 15397., 0.093, 0.142, 7., "tests performed", 
  "", "", "", "", "", "", "", "", "", 80.09, 1.64689383*^8, 1265.036, 27.5, 
  5.098, 3.262, 3523.984, 14.8, 298.003, 8.38, 1., 44.7, 34.808, 0.8, 72.59, 
  0.632}, {"BGD", "Asia", "Bangladesh", "2020-12-04", 473991., 2252., 
  2182.857, 6772., 24., 32.571, 2878.091, 13.674, 13.254, 41.12, 0.146, 
  0.198, 1., "", "", "", "", "", "", "", "", 15430., 2.834238*^6, 17.21, 
  0.094, 15262., 0.093, 0.143, 7., "tests performed", "", "", "", "", "", "", 
  "", "", "", 80.09, 1.64689383*^8, 1265.036, 27.5, 5.098, 3.262, 3523.984, 
  14.8, 298.003, 8.38, 1., 44.7, 34.808, 0.8, 72.59, 0.632}, 
 {"BGD", "Asia", "Bangladesh", "2020-12-05", 475789., 1798., 2167.143, 6807., 
  35., 32.429, 2889.008, 10.918, 13.159, 41.332, 0.213, 0.197, 0.98, "", "", 
  "", "", "", "", "", "", 13540., 2.847778*^6, 17.292, 0.082, 15194., 0.092, 
  0.143, 7., "tests performed", "", "", "", "", "", "", "", "", "", 80.09, 
  1.64689383*^8, 1265.036, 27.5, 5.098, 3.262, 3523.984, 14.8, 298.003, 8.38, 
  1., 44.7, 34.808, 0.8, 72.59, 0.632}, {"BGD", "Asia", "Bangladesh", 
  "2020-12-06", 477545., 1756., 2162.571, 6838., 31., 32.714, 2899.671, 
  10.662, 13.131, 41.521, 0.188, 0.199, 0.97, "", "", "", "", "", "", "", "", 
  13218., 2.860996*^6, 17.372, 0.08, 15120., 0.092, 0.143, 7., 
  "tests performed", "", "", "", "", "", "", "", "", "", 80.09, 
  1.64689383*^8, 1265.036, 27.5, 5.098, 3.262, 3523.984, 14.8, 298.003, 8.38, 
  1., 44.7, 34.808, 0.8, 72.59, 0.632}, {"BGD", "Asia", "Bangladesh", 
  "2020-12-07", 479743., 2198., 2115.857, 6874., 36., 32.857, 2913.017, 
  13.346, 12.848, 41.739, 0.219, 0.2, 0.95, "", "", "", "", "", "", "", "", 
  14369., 2.875365*^6, 17.459, 0.087, 14977., 0.091, 0.141, 7.1, 
  "tests performed", "", "", "", "", "", "", "", "", "", 80.09, 
  1.64689383*^8, 1265.036, 27.5, 5.098, 3.262, 3523.984, 14.8, 298.003, 8.38, 
  1., 44.7, 34.808, 0.8, 72.59, 0.632}, {"BGD", "Asia", "Bangladesh", 
  "2020-12-08", 481945., 2202., 2102.857, 6906., 32., 33., 2926.388, 13.371, 
  12.769, 41.933, 0.194, 0.2, 0.94, "", "", "", "", "", "", "", "", 17084., 
  2.892449*^6, 17.563, 0.104, 15203., 0.092, 0.138, 7.2, "tests performed", 
  "", "", "", "", "", "", "", "", "", 80.09, 1.64689383*^8, 1265.036, 27.5, 
  5.098, 3.262, 3523.984, 14.8, 298.003, 8.38, 1., 44.7, 34.808, 0.8, 72.59, 
  0.632}, {"BGD", "Asia", "Bangladesh", "2020-12-09", 484104., 2159., 
  2097.286, 6930., 24., 31., 2939.497, 13.11, 12.735, 42.079, 0.146, 0.188, 
  0.92, "", "", "", "", "", "", "", "", 17042., 2.909491*^6, 17.667, 0.103, 
  15356., 0.093, 0.137, 7.3, "tests performed", "", "", "", "", "", "", "", 
  "", "", 80.09, 1.64689383*^8, 1265.036, 27.5, 5.098, 3.262, 3523.984, 14.8, 
  298.003, 8.38, 1., 44.7, 34.808, 0.8, 72.59, 0.632}, 
 {"BGD", "Asia", "Bangladesh", "2020-12-10", 485965., 1861., 2032.286, 6967., 
  37., 31.286, 2950.797, 11.3, 12.34, 42.304, 0.225, 0.19, 0.9, "", "", "", 
  "", "", "", "", "", 16265., 2.925756*^6, 17.765, 0.099, 15278., 0.093, 
  0.133, 7.5, "tests performed", "", "", "", "", "", "", "", "", "", 80.09, 
  1.64689383*^8, 1265.036, 27.5, 5.098, 3.262, 3523.984, 14.8, 298.003, 8.38, 
  1., 44.7, 34.808, 0.8, 72.59, 0.632}, {"BGD", "Asia", "Bangladesh", 
  "2020-12-11", 487849., 1884., 1979.714, 6986., 19., 30.571, 2962.237, 
  11.44, 12.021, 42.419, 0.115, 0.186, 0.88, "", "", "", "", "", "", "", "", 
  16323., 2.942079*^6, 17.864, 0.099, 15406., 0.094, 0.129, 7.8, 
  "tests performed", "", "", "", "", "", "", "", "", "", 80.09, 
  1.64689383*^8, 1265.036, 27.5, 5.098, 3.262, 3523.984, 14.8, 298.003, 8.38, 
  1., 44.7, 34.808, 0.8, 72.59, 0.632}, {"BGD", "Asia", "Bangladesh", 
  "2020-12-12", 489178., 1329., 1912.714, 7020., 34., 30.429, 2970.307, 8.07, 
  11.614, 42.626, 0.206, 0.185, 0.86, "", "", "", "", "", "", "", "", 12630., 
  2.954709*^6, 17.941, 0.077, 15276., 0.093, 0.125, 8., "tests performed", 
  "", "", "", "", "", "", "", "", "", 80.09, 1.64689383*^8, 1265.036, 27.5, 
  5.098, 3.262, 3523.984, 14.8, 298.003, 8.38, 1., 44.7, 34.808, 0.8, 72.59, 
  0.632}, {"BGD", "Asia", "Bangladesh", "2020-12-13", 490533., 1355., 
  1855.429, 7052., 32., 30.571, 2978.534, 8.228, 11.266, 42.82, 0.194, 0.186, 
  0.85, "", "", "", "", "", "", "", "", 12748., 2.967457*^6, 18.019, 0.077, 
  15209., 0.092, 0.122, 8.2, "tests performed", "", "", "", "", "", "", "", 
  "", "", 80.09, 1.64689383*^8, 1265.036, 27.5, 5.098, 3.262, 3523.984, 14.8, 
  298.003, 8.38, 1., 44.7, 34.808, 0.8, 72.59, 0.632}, 
 {"BGD", "Asia", "Bangladesh", "2020-12-14", 492332., 1799., 1798.429, 7089., 
  37., 30.714, 2989.458, 10.924, 10.92, 43.045, 0.225, 0.186, 0.84, "", "", 
  "", "", "", "", "", "", 16828., 2.984285*^6, 18.121, 0.102, 15560., 0.094, 
  0.116, 8.7, "tests performed", "", "", "", "", "", "", "", "", "", 80.09, 
  1.64689383*^8, 1265.036, 27.5, 5.098, 3.262, 3523.984, 14.8, 298.003, 8.38, 
  1., 44.7, 34.808, 0.8, 72.59, 0.632}, {"BGD", "Asia", "Bangladesh", 
  "2020-12-15", 494209., 1877., 1752., 7129., 40., 31.857, 3000.855, 11.397, 
  10.638, 43.288, 0.243, 0.193, 0.83, "", "", "", "", "", "", "", "", 19054., 
  3.003339*^6, 18.236, 0.116, 15841., 0.096, 0.111, 9., "tests performed", 
  "", "", "", "", "", "", "", "", "", 80.09, 1.64689383*^8, 1265.036, 27.5, 
  5.098, 3.262, 3523.984, 14.8, 298.003, 8.38, 1., 44.7, 34.808, 0.8, 72.59, 
  0.632}, {"BGD", "Asia", "Bangladesh", "2020-12-16", 495841., 1632., 
  1676.714, 7156., 27., 32.286, 3010.765, 9.91, 10.181, 43.451, 0.164, 0.196, 
  0.81, "", "", "", "", "", "", "", "", 17025., 3.020364*^6, 18.34, 0.103, 
  15839., 0.096, 0.106, 9.4, "tests performed", "", "", "", "", "", "", "", 
  "", "", 80.09, 1.64689383*^8, 1265.036, 27.5, 5.098, 3.262, 3523.984, 14.8, 
  298.003, 8.38, 1., 44.7, 34.808, 0.8, 72.59, 0.632}, 
 {"BGD", "Asia", "Bangladesh", "2020-12-17", 496975., 1134., 1572.857, 7192., 
  36., 32.143, 3017.651, 6.886, 9.55, 43.67, 0.219, 0.195, 0.79, "", "", "", 
  "", "", "", "", "", 13191., 3.033555*^6, 18.42, 0.08, 15400., 0.094, 0.102, 
  9.8, "tests performed", "", "", "", "", "", "", "", "", "", 80.09, 
  1.64689383*^8, 1265.036, 27.5, 5.098, 3.262, 3523.984, 14.8, 298.003, 8.38, 
  1., 44.7, 34.808, 0.8, 72.59, 0.632}, {"BGD", "Asia", "Bangladesh", 
  "2020-12-18", 498293., 1318., 1492., 7217., 25., 33., 3025.653, 8.003, 
  9.059, 43.822, 0.152, 0.2, 0.8, "", "", "", "", "", "", "", "", 14336., 
  3.047891*^6, 18.507, 0.087, 15116., 0.092, 0.099, 10.1, "tests performed", 
  "", "", "", "", "", "", "", "", "", 80.09, 1.64689383*^8, 1265.036, 27.5, 
  5.098, 3.262, 3523.984, 14.8, 298.003, 8.38, 1., 44.7, 34.808, 0.8, 72.59, 
  0.632}, {"BGD", "Asia", "Bangladesh", "2020-12-19", 499560., 1267., 
  1483.143, 7242., 25., 31.714, 3033.347, 7.693, 9.006, 43.974, 0.152, 0.193, 
  0.82, "", "", "", "", "", "", "", "", 12300., 3.060191*^6, 18.582, 0.075, 
  15069., 0.091, 0.098, 10.2, "tests performed", "", "", "", "", "", "", "", 
  "", "", 80.09, 1.64689383*^8, 1265.036, 27.5, 5.098, 3.262, 3523.984, 14.8, 
  298.003, 8.38, 1., 44.7, 34.808, 0.8, 72.59, 0.632}, 
 {"BGD", "Asia", "Bangladesh", "2020-12-20", 500713., 1153., 1454.286, 7280., 
  38., 32.571, 3040.348, 7.001, 8.83, 44.204, 0.231, 0.198, 0.82, "", "", "", 
  "", "", "", "", "", 12300., 3.072491*^6, 18.656, 0.075, 15005., 0.091, 
  0.097, 10.3, "tests performed", "", "", "", "", "", "", "", "", "", 80.09, 
  1.64689383*^8, 1265.036, 27.5, 5.098, 3.262, 3523.984, 14.8, 298.003, 8.38, 
  1., 44.7, 34.808, 0.8, 72.59, 0.632}, {"BGD", "Asia", "Bangladesh", 
  "2020-12-21", 502183., 1470., 1407.286, 7312., 32., 31.857, 3049.274, 
  8.926, 8.545, 44.399, 0.194, 0.193, 0.82, "", "", "", "", "", "", "", "", 
  15669., 3.08816*^6, 18.751, 0.095, 14839., 0.09, 0.095, 10.5, 
  "tests performed", "", "", "", "", "", "", "", "", "", 80.09, 
  1.64689383*^8, 1265.036, 27.5, 5.098, 3.262, 3523.984, 14.8, 298.003, 8.38, 
  1., 44.7, 34.808, 0.8, 72.59, 0.632}, {"BGD", "Asia", "Bangladesh", 
  "2020-12-22", 503501., 1318., 1327.429, 7329., 17., 28.571, 3057.277, 
  8.003, 8.06, 44.502, 0.103, 0.173, 0.81, "", "", "", "", "", "", "", "", 
  15145., 3.103305*^6, 18.843, 0.092, 14281., 0.087, 0.093, 10.8, 
  "tests performed", "", "", "", "", "", "", "", "", "", 80.09, 
  1.64689383*^8, 1265.036, 27.5, 5.098, 3.262, 3523.984, 14.8, 298.003, 8.38, 
  1., 44.7, 34.808, 0.8, 72.59, 0.632}, {"BGD", "Asia", "Bangladesh", 
  "2020-12-23", 504868., 1367., 1289.571, 7359., 30., 29., 3065.577, 8.3, 
  7.83, 44.684, 0.182, 0.176, 0.81, "", "", "", "", "", "", "", "", 15932., 
  3.119237*^6, 18.94, 0.097, 14125., 0.086, 0.091, 11., "tests performed", 
  "", "", "", "", "", "", "", "", "", 80.09, 1.64689383*^8, 1265.036, 27.5, 
  5.098, 3.262, 3523.984, 14.8, 298.003, 8.38, 1., 44.7, 34.808, 0.8, 72.59, 
  0.632}, {"BGD", "Asia", "Bangladesh", "2020-12-24", 506102., 1234., 
  1303.857, 7378., 19., 26.571, 3073.07, 7.493, 7.917, 44.799, 0.115, 0.161, 
  0.81, "", "", "", "", "", "", "", "", 13227., 3.132464*^6, 19.02, 0.08, 
  14130., 0.086, 0.092, 10.8, "tests performed", "", "", "", "", "", "", "", 
  "", "", 80.09, 1.64689383*^8, 1265.036, 27.5, 5.098, 3.262, 3523.984, 14.8, 
  298.003, 8.38, 1., 44.7, 34.808, 0.8, 72.59, 0.632}, 
 {"BGD", "Asia", "Bangladesh", "2020-12-25", 507265., 1163., 1281.714, 7398., 
  20., 25.857, 3080.132, 7.062, 7.783, 44.921, 0.121, 0.157, 0.81, "", "", 
  "", "", "", "", "", "", 13695., 3.146159*^6, 19.104, 0.083, 14038., 0.085, 
  0.091, 11., "tests performed", "", "", "", "", "", "", "", "", "", 80.09, 
  1.64689383*^8, 1265.036, 27.5, 5.098, 3.262, 3523.984, 14.8, 298.003, 8.38, 
  1., 44.7, 34.808, 0.8, 72.59, 0.632}, {"BGD", "Asia", "Bangladesh", 
  "2020-12-26", 508099., 834., 1219.857, 7428., 30., 26.571, 3085.196, 5.064, 
  7.407, 45.103, 0.182, 0.161, 0.8, "", "", "", "", "", "", "", "", 9912., 
  3.156071*^6, 19.164, 0.06, 13697., 0.083, 0.089, 11.2, "tests performed", 
  "", "", "", "", "", "", "", "", "", 80.09, 1.64689383*^8, 1265.036, 27.5, 
  5.098, 3.262, 3523.984, 14.8, 298.003, 8.38, 1., 44.7, 34.808, 0.8, 72.59, 
  0.632}, {"BGD", "Asia", "Bangladesh", "2020-12-27", 509148., 1049., 1205., 
  7452., 24., 24.571, 3091.565, 6.37, 7.317, 45.249, 0.146, 0.149, 0.8, "", 
  "", "", "", "", "", "", "", 12650., 3.168721*^6, 19.241, 0.077, 13747., 
  0.083, 0.088, 11.4, "tests performed", "", "", "", "", "", "", "", "", "", 
  80.09, 1.64689383*^8, 1265.036, 27.5, 5.098, 3.262, 3523.984, 14.8, 
  298.003, 8.38, 1., 44.7, 34.808, 0.8, 72.59, 0.632}, 
 {"BGD", "Asia", "Bangladesh", "2020-12-28", 510080., 932., 1128.143, 7479., 
  27., 23.857, 3097.225, 5.659, 6.85, 45.413, 0.164, 0.145, 0.8, "", "", "", 
  "", "", "", "", "", 12617., 3.181338*^6, 19.317, 0.077, 13311., 0.081, 
  0.085, 11.8, "tests performed", "", "", "", "", "", "", "", "", "", 80.09, 
  1.64689383*^8, 1265.036, 27.5, 5.098, 3.262, 3523.984, 14.8, 298.003, 8.38, 
  1., 44.7, 34.808, 0.8, 72.59, 0.632}, {"BGD", "Asia", "Bangladesh", 
  "2020-12-29", 511261., 1181., 1108.571, 7509., 30., 25.714, 3104.396, 
  7.171, 6.731, 45.595, 0.182, 0.156, 0.82, "", "", "", "", "", "", "", "", 
  14588., 3.195926*^6, 19.406, 0.089, 13232., 0.08, 0.084, 11.9, 
  "tests performed", "", "", "", "", "", "", "", "", "", 80.09, 
  1.64689383*^8, 1265.036, 27.5, 5.098, 3.262, 3523.984, 14.8, 298.003, 8.38, 
  1., 44.7, 34.808, 0.8, 72.59, 0.632}, {"BGD", "Asia", "Bangladesh", 
  "2020-12-30", 512496., 1235., 1089.714, 7531., 22., 24.571, 3111.895, 
  7.499, 6.617, 45.729, 0.134, 0.149, 0.83, "", "", "", "", "", "", "", "", 
  15229., 3.211155*^6, 19.498, 0.092, 13131., 0.08, 0.083, 12., 
  "tests performed", "", "", "", "", "", "", "", "", "", 80.09, 
  1.64689383*^8, 1265.036, 27.5, 5.098, 3.262, 3523.984, 14.8, 298.003, 8.38, 
  1., 44.7, 34.808, 0.8, 72.59, 0.632}, {"BGD", "Asia", "Bangladesh", 
  "2020-12-31", 513510., 1014., 1058.286, 7559., 28., 25.857, 3118.052, 
  6.157, 6.426, 45.899, 0.17, 0.157, 0.83, "", "", "", "", "", "", "", "", 
  13254., 3.224409*^6, 19.579, 0.08, 13135., 0.08, 0.081, 12.4, 
  "tests performed", "", "", "", "", "", "", "", "", "", 80.09, 
  1.64689383*^8, 1265.036, 27.5, 5.098, 3.262, 3523.984, 14.8, 298.003, 8.38, 
  1., 44.7, 34.808, 0.8, 72.59, 0.632}, {"BGD", "Asia", "Bangladesh", 
  "2021-01-01", 514500., 990., 1033.571, 7576., 17., 25.429, 3124.063, 6.011, 
  6.276, 46.002, 0.103, 0.154, 0.83, "", "", "", "", "", "", "", "", 12103., 
  3.236512*^6, 19.652, 0.073, 12908., 0.078, 0.08, 12.5, "tests performed", 
  "", "", "", "", "", "", "", "", "", 80.09, 1.64689383*^8, 1265.036, 27.5, 
  5.098, 3.262, 3523.984, 14.8, 298.003, 8.38, 1., 44.7, 34.808, 0.8, 72.59, 
  0.632}, {"BGD", "Asia", "Bangladesh", "2021-01-02", 515184., 684., 
  1012.143, 7599., 23., 24.429, 3128.216, 4.153, 6.146, 46.141, 0.14, 0.148, 
  0.82, "", "", "", "", "", "", "", "", 9701., 3.246213*^6, 19.711, 0.059, 
  12877., 0.078, 0.079, 12.7, "tests performed", "", "", "", "", "", "", "", 
  "", "", 80.09, 1.64689383*^8, 1265.036, 27.5, 5.098, 3.262, 3523.984, 14.8, 
  298.003, 8.38, 1., 44.7, 34.808, 0.8, 72.59, 0.632}, 
 {"BGD", "Asia", "Bangladesh", "2021-01-03", 516019., 835., 981.571, 7626., 
  27., 24.857, 3133.286, 5.07, 5.96, 46.305, 0.164, 0.151, 0.82, "", "", "", 
  "", "", "", "", "", 10925., 3.257138*^6, 19.777, 0.066, 12631., 0.077, 
  0.078, 12.9, "tests performed", "", "", "", "", "", "", "", "", "", 80.09, 
  1.64689383*^8, 1265.036, 27.5, 5.098, 3.262, 3523.984, 14.8, 298.003, 8.38, 
  1., 44.7, 34.808, 0.8, 72.59, 0.632}, {"BGD", "Asia", "Bangladesh", 
  "2021-01-04", 516929., 910., 978.429, 7650., 24., 24.429, 3138.812, 5.526, 
  5.941, 46.451, 0.146, 0.148, 0.84, "", "", "", "", "", "", "", "", 10925., 
  3.268063*^6, 19.844, 0.066, 12389., 0.075, 0.079, 12.7, "tests performed", 
  "", "", "", "", "", "", "", "", "", 80.09, 1.64689383*^8, 1265.036, 27.5, 
  5.098, 3.262, 3523.984, 14.8, 298.003, 8.38, 1., 44.7, 34.808, 0.8, 72.59, 
  0.632}, {"BGD", "Asia", "Bangladesh", "2021-01-05", 517920., 991., 951.286, 
  7670., 20., 23., 3144.829, 6.017, 5.776, 46.573, 0.121, 0.14, 0.86, "", "", 
  "", "", "", "", "", "", 14462., 3.282525*^6, 19.932, 0.088, 12371., 0.075, 
  0.077, 13., "tests performed", "", "", "", "", "", "", "", "", "", 80.09, 
  1.64689383*^8, 1265.036, 27.5, 5.098, 3.262, 3523.984, 14.8, 298.003, 8.38, 
  1., 44.7, 34.808, 0.8, 72.59, 0.632}, {"BGD", "Asia", "Bangladesh", 
  "2021-01-06", 518898., 978., 914.571, 7687., 17., 22.286, 3150.768, 5.938, 
  5.553, 46.676, 0.103, 0.135, 0.87, "", "", "", "", "", "", "", "", 15544., 
  3.298069*^6, 20.026, 0.094, 12416., 0.075, 0.074, 13.6, "tests performed", 
  "", "", "", "", "", "", "", "", "", 80.09, 1.64689383*^8, 1265.036, 27.5, 
  5.098, 3.262, 3523.984, 14.8, 298.003, 8.38, 1., 44.7, 34.808, 0.8, 72.59, 
  0.632}, {"BGD", "Asia", "Bangladesh", "2021-01-07", 519905., 1007., 
  913.571, 7718., 31., 22.714, 3156.882, 6.115, 5.547, 46.864, 0.188, 0.138, 
  0.88, "", "", "", "", "", "", "", "", 15381., 3.31345*^6, 20.119, 0.093, 
  12720., 0.077, 0.072, 13.9, "tests performed", "", "", "", "", "", "", "", 
  "", "", 80.09, 1.64689383*^8, 1265.036, 27.5, 5.098, 3.262, 3523.984, 14.8, 
  298.003, 8.38, 1., 44.7, 34.808, 0.8, 72.59, 0.632}, 
 {"BGD", "Asia", "Bangladesh", "2021-01-08", 520690., 785., 884.286, 7734., 
  16., 22.571, 3161.649, 4.767, 5.369, 46.961, 0.097, 0.137, 0.88, "", "", 
  "", "", "", "", "", "", 15381., 3.328831*^6, 20.213, 0.093, 13188., 0.08, 
  0.067, 14.9, "tests performed", "", "", "", "", "", "", "", "", "", 80.09, 
  1.64689383*^8, 1265.036, 27.5, 5.098, 3.262, 3523.984, 14.8, 298.003, 8.38, 
  1., 44.7, 34.808, 0.8, 72.59, 0.632}, {"BGD", "Asia", "Bangladesh", 
  "2021-01-09", 521382., 692., 885.429, 7756., 22., 22.429, 3165.851, 4.202, 
  5.376, 47.095, 0.134, 0.136, 0.9, "", "", "", "", "", "", "", "", 12908., 
  3.341739*^6, 20.291, 0.078, 13647., 0.083, 0.065, 15.4, "tests performed", 
  "", "", "", "", "", "", "", "", "", 80.09, 1.64689383*^8, 1265.036, 27.5, 
  5.098, 3.262, 3523.984, 14.8, 298.003, 8.38, 1., 44.7, 34.808, 0.8, 72.59, 
  0.632}, {"BGD", "Asia", "Bangladesh", "2021-01-10", 522453., 1071., 
  919.143, 7781., 25., 22.143, 3172.354, 6.503, 5.581, 47.247, 0.152, 0.134, 
  0.91, "", "", "", "", "", "", "", "", 12920., 3.354659*^6, 20.37, 0.078, 
  13932., 0.085, 0.066, 15.2, "tests performed", "", "", "", "", "", "", "", 
  "", "", 80.09, 1.64689383*^8, 1265.036, 27.5, 5.098, 3.262, 3523.984, 14.8, 
  298.003, 8.38, 1., 44.7, 34.808, 0.8, 72.59, 0.632}, 
 {"BGD", "Asia", "Bangladesh", "2021-01-11", 523302., 849., 910.429, 7803., 
  22., 21.857, 3177.509, 5.155, 5.528, 47.38, 0.134, 0.133, 0.88, "", "", "", 
  "", "", "", "", "", 14097., 3.368756*^6, 20.455, 0.086, 14385., 0.087, 
  0.063, 15.8, "tests performed", "", "", "", "", "", "", "", "", "", 80.09, 
  1.64689383*^8, 1265.036, 27.5, 5.098, 3.262, 3523.984, 14.8, 298.003, 8.38, 
  1., 44.7, 34.808, 0.8, 72.59, 0.632}, {"BGD", "Asia", "Bangladesh", 
  "2021-01-12", 524020., 718., 871.429, 7819., 16., 21.286, 3181.869, 4.36, 
  5.291, 47.477, 0.097, 0.129, 0.85, "", "", "", "", "", "", "", "", 14363., 
  3.383119*^6, 20.542, 0.087, 14371., 0.087, 0.061, 16.5, "tests performed", 
  "", "", "", "", "", "", "", "", "", 80.09, 1.64689383*^8, 1265.036, 27.5, 
  5.098, 3.262, 3523.984, 14.8, 298.003, 8.38, 1., 44.7, 34.808, 0.8, 72.59, 
  0.632}, {"BGD", "Asia", "Bangladesh", "2021-01-13", 524910., 890., 858.857, 
  7833., 14., 20.857, 3187.273, 5.404, 5.215, 47.562, 0.085, 0.127, 0.85, "", 
  "", "", "", "", "", "", "", 15727., 3.398846*^6, 20.638, 0.095, 14397., 
  0.087, 0.06, 16.8, "tests performed", "", "", "", "", "", "", "", "", "", 
  80.09, 1.64689383*^8, 1265.036, 27.5, 5.098, 3.262, 3523.984, 14.8, 
  298.003, 8.38, 1., 44.7, 34.808, 0.8, 72.59, 0.632}, 
 {"BGD", "Asia", "Bangladesh", "2021-01-14", 525723., 813., 831.143, 7849., 
  16., 18.714, 3192.209, 4.937, 5.047, 47.659, 0.097, 0.114, 0.84, "", "", 
  "", "", "", "", "", "", 16608., 3.415454*^6, 20.739, 0.101, 14572., 0.088, 
  0.057, 17.5, "tests performed", "", "", "", "", "", "", "", "", "", 80.09, 
  1.64689383*^8, 1265.036, 27.5, 5.098, 3.262, 3523.984, 14.8, 298.003, 8.38, 
  1., 44.7, 34.808, 0.8, 72.59, 0.632}, {"BGD", "Asia", "Bangladesh", 
  "2021-01-15", 526485., 762., 827.857, 7862., 13., 18.286, 3196.836, 4.627, 
  5.027, 47.738, 0.079, 0.111, 0.83, "", "", "", "", "", "", "", "", 13678., 
  3.429132*^6, 20.822, 0.083, 14329., 0.087, 0.058, 17.3, "tests performed", 
  "", "", "", "", "", "", "", "", "", 80.09, 1.64689383*^8, 1265.036, 27.5, 
  5.098, 3.262, 3523.984, 14.8, 298.003, 8.38, 1., 44.7, 34.808, 0.8, 72.59, 
  0.632}, {"BGD", "Asia", "Bangladesh", "2021-01-16", 527063., 578., 811.571, 
  7883., 21., 18.143, 3200.346, 3.51, 4.928, 47.866, 0.128, 0.11, 0.82, "", 
  "", "", "", "", "", "", "", 12215., 3.441347*^6, 20.896, 0.074, 14230., 
  0.086, 0.057, 17.5, "tests performed", "", "", "", "", "", "", "", "", "", 
  80.09, 1.64689383*^8, 1265.036, 27.5, 5.098, 3.262, 3523.984, 14.8, 
  298.003, 8.38, 1., 44.7, 34.808, 0.8, 72.59, 0.632}, 
 {"BGD", "Asia", "Bangladesh", "2021-01-17", 527632., 569., 739.857, 7906., 
  23., 17.857, 3203.801, 3.455, 4.492, 48.006, 0.14, 0.108, 0.8, "", "", "", 
  "", "", "", "", "", 13446., 3.454793*^6, 20.978, 0.082, 14305., 0.087, 
  0.052, 19.3, "tests performed", "", "", "", "", "", "", "", "", "", 80.09, 
  1.64689383*^8, 1265.036, 27.5, 5.098, 3.262, 3523.984, 14.8, 298.003, 8.38, 
  1., 44.7, 34.808, 0.8, 72.59, 0.632}, {"BGD", "Asia", "Bangladesh", 
  "2021-01-18", 528329., 697., 718.143, 7922., 16., 17., 3208.033, 4.232, 
  4.361, 48.103, 0.097, 0.103, 0.81, "", "", "", "", "", "", "", "", 12707., 
  3.4675*^6, 21.055, 0.077, 14106., 0.086, 0.051, 19.6, "tests performed", 
  "", "", "", "", "", "", "", "", "", 80.09, 1.64689383*^8, 1265.036, 27.5, 
  5.098, 3.262, 3523.984, 14.8, 298.003, 8.38, 1., 44.7, 34.808, 0.8, 72.59, 
  0.632}, {"BGD", "Asia", "Bangladesh", "2021-01-19", 529031., 702., 715.857, 
  7942., 20., 17.571, 3212.296, 4.263, 4.347, 48.224, 0.121, 0.107, 0.8, "", 
  "", "", "", "", "", "", "", 15097., 3.482597*^6, 21.146, 0.092, 14211., 
  0.086, 0.05, 19.9, "tests performed", "", "", "", "", "", "", "", "", "", 
  80.09, 1.64689383*^8, 1265.036, 27.5, 5.098, 3.262, 3523.984, 14.8, 
  298.003, 8.38, 1., 44.7, 34.808, 0.8, 72.59, 0.632}, 
 {"BGD", "Asia", "Bangladesh", "2021-01-20", 529687., 656., 682.429, 7950., 
  8., 16.714, 3216.279, 3.983, 4.144, 48.273, 0.049, 0.101, 0.79, "", "", "", 
  "", "", "", "", "", 15410., 3.498007*^6, 21.24, 0.094, 14166., 0.086, 
  0.048, 20.8, "tests performed", "", "", "", "", "", "", "", "", "", 80.09, 
  1.64689383*^8, 1265.036, 27.5, 5.098, 3.262, 3523.984, 14.8, 298.003, 8.38, 
  1., 44.7, 34.808, 0.8, 72.59, 0.632}, {"BGD", "Asia", "Bangladesh", 
  "2021-01-21", 530271., 584., 649.714, 7966., 16., 16.714, 3219.825, 3.546, 
  3.945, 48.37, 0.097, 0.101, 0.79, "", "", "", "", "", "", "", "", 14761., 
  3.512768*^6, 21.33, 0.09, 13902., 0.084, 0.047, 21.4, "tests performed", 
  "", "", "", "", "", "", "", "", "", 80.09, 1.64689383*^8, 1265.036, 27.5, 
  5.098, 3.262, 3523.984, 14.8, 298.003, 8.38, 1., 44.7, 34.808, 0.8, 72.59, 
  0.632}, {"BGD", "Asia", "Bangladesh", "2021-01-22", 530890., 619., 629.286, 
  7981., 15., 17., 3223.584, 3.759, 3.821, 48.461, 0.091, 0.103, 0.8, "", "", 
  "", "", "", "", "", "", 14846., 3.527614*^6, 21.42, 0.09, 14069., 0.085, 
  0.045, 22.4, "tests performed", "", "", "", "", "", "", "", "", "", 80.09, 
  1.64689383*^8, 1265.036, 27.5, 5.098, 3.262, 3523.984, 14.8, 298.003, 8.38, 
  1., 44.7, 34.808, 0.8, 72.59, 0.632}, {"BGD", "Asia", "Bangladesh", 
  "2021-01-23", 531326., 436., 609., 8003., 22., 17.143, 3226.231, 2.647, 
  3.698, 48.595, 0.134, 0.104, 0.8, "", "", "", "", "", "", "", "", 11115., 
  3.538729*^6, 21.487, 0.067, 13912., 0.084, 0.044, 22.8, "tests performed", 
  "", "", "", "", "", "", "", "", "", 80.09, 1.64689383*^8, 1265.036, 27.5, 
  5.098, 3.262, 3523.984, 14.8, 298.003, 8.38, 1., 44.7, 34.808, 0.8, 72.59, 
  0.632}, {"BGD", "Asia", "Bangladesh", "2021-01-24", 531799., 473., 595.286, 
  8023., 20., 16.714, 3229.103, 2.872, 3.615, 48.716, 0.121, 0.101, 0.8, "", 
  "", "", "", "", "", "", "", 14169., 3.552898*^6, 21.573, 0.086, 14015., 
  0.085, 0.042, 23.5, "tests performed", "", "", "", "", "", "", "", "", "", 
  80.09, 1.64689383*^8, 1265.036, 27.5, 5.098, 3.262, 3523.984, 14.8, 
  298.003, 8.38, 1., 44.7, 34.808, 0.8, 72.59, 0.632}, 
 {"BGD", "Asia", "Bangladesh", "2021-01-25", 532401., 602., 581.714, 8041., 
  18., 17., 3232.758, 3.655, 3.532, 48.825, 0.109, 0.103, 0.8, "", "", "", 
  "", "", "", "", "", 14829., 3.567727*^6, 21.663, 0.09, 14318., 0.087, 
  0.041, 24.6, "tests performed", "", "", "", "", "", "", "", "", "", 80.09, 
  1.64689383*^8, 1265.036, 27.5, 5.098, 3.262, 3523.984, 14.8, 298.003, 8.38, 
  1., 44.7, 34.808, 0.8, 72.59, 0.632}, {"BGD", "Asia", "Bangladesh", 
  "2021-01-26", 532916., 515., 555., 8055., 14., 16.143, 3235.886, 3.127, 
  3.37, 48.91, 0.085, 0.098, 0.79, "", "", "", "", "", "", "", "", 14401., 
  3.582128*^6, 21.751, 0.087, 14219., 0.086, 0.039, 25.6, "tests performed", 
  0., 0., "", "", "", 0., 0., "", "", 81.02, 1.64689383*^8, 1265.036, 27.5, 
  5.098, 3.262, 3523.984, 14.8, 298.003, 8.38, 1., 44.7, 34.808, 0.8, 72.59, 
  0.632}, {"BGD", "Asia", "Bangladesh", "2021-01-27", 533444., 528., 536.714, 
  8072., 17., 17.429, 3239.092, 3.206, 3.259, 49.013, 0.103, 0.106, 0.79, "", 
  "", "", "", "", "", "", "", 15720., 3.597848*^6, 21.846, 0.095, 14263., 
  0.087, 0.038, 26.6, "tests performed", 26., 26., "", 26., 26., 0., 0., "", 
  0., 81.02, 1.64689383*^8, 1265.036, 27.5, 5.098, 3.262, 3523.984, 14.8, 
  298.003, 8.38, 1., 44.7, 34.808, 0.8, 72.59, 0.632}, 
 {"BGD", "Asia", "Bangladesh", "2021-01-28", 533953., 509., 526., 8087., 15., 
  17.286, 3242.182, 3.091, 3.194, 49.105, 0.091, 0.105, 0.78, "", "", "", "", 
  "", "", "", "", 14830., 3.612678*^6, 21.936, 0.09, 14273., 0.087, 0.037, 
  27.1, "tests performed", 567., 567., "", 541., 284., 0., 0., "", 2., 81.02, 
  1.64689383*^8, 1265.036, 27.5, 5.098, 3.262, 3523.984, 14.8, 298.003, 8.38, 
  1., 44.7, 34.808, 0.8, 72.59, 0.632}, {"BGD", "Asia", "Bangladesh", 
  "2021-01-29", 534407., 454., 502.429, 8094., 7., 16.143, 3244.939, 2.757, 
  3.051, 49.147, 0.043, 0.098, 0.79, "", "", "", "", "", "", "", "", 12075., 
  3.624753*^6, 22.01, 0.073, 13877., 0.084, 0.036, 27.6, "tests performed", 
  "", "", "", "", 1209., "", "", "", 7., 81.02, 1.64689383*^8, 1265.036, 
  27.5, 5.098, 3.262, 3523.984, 14.8, 298.003, 8.38, 1., 44.7, 34.808, 0.8, 
  72.59, 0.632}, {"BGD", "Asia", "Bangladesh", "2021-01-30", 534770., 363., 
  492., 8111., 17., 15.429, 3247.143, 2.204, 2.987, 49.25, 0.103, 0.094, 0.8, 
  "", "", "", "", "", "", "", "", 12084., 3.636837*^6, 22.083, 0.073, 14015., 
  0.085, 0.035, 28.5, "tests performed", "", "", "", "", 1671., "", "", "", 
  10., 81.02, 1.64689383*^8, 1265.036, 27.5, 5.098, 3.262, 3523.984, 14.8, 
  298.003, 8.38, 1., 44.7, 34.808, 0.8, 72.59, 0.632}, 
 {"BGD", "Asia", "Bangladesh", "2021-01-31", 535139., 369., 477.143, 8127., 
  16., 14.857, 3249.384, 2.241, 2.897, 49.347, 0.097, 0.09, 0.81, "", "", "", 
  "", "", "", "", "", 12225., 3.649062*^6, 22.157, 0.074, 13738., 0.083, 
  0.035, 28.8, "tests performed", "", "", "", "", 1949., "", "", "", 12., 
  81.02, 1.64689383*^8, 1265.036, 27.5, 5.098, 3.262, 3523.984, 14.8, 
  298.003, 8.38, 1., 44.7, 34.808, 0.8, 72.59, 0.632}, 
 {"BGD", "Asia", "Bangladesh", "2021-02-01", 535582., 443., 454.429, 8137., 
  10., 13.714, 3252.074, 2.69, 2.759, 49.408, 0.061, 0.083, 0.82, "", "", "", 
  "", "", "", "", "", 12475., 3.661537*^6, 22.233, 0.076, 13401., 0.081, 
  0.034, 29.5, "tests performed", "", "", "", "", 2134., "", "", "", 13., 
  81.02, 1.64689383*^8, 1265.036, 27.5, 5.098, 3.262, 3523.984, 14.8, 
  298.003, 8.38, 1., 44.7, 34.808, 0.8, 72.59, 0.632}, 
 {"BGD", "Asia", "Bangladesh", "2021-02-02", 536107., 525., 455.857, 8149., 
  12., 13.429, 3255.261, 3.188, 2.768, 49.481, 0.073, 0.082, 0.84, "", "", 
  "", "", "", "", "", "", 14452., 3.675989*^6, 22.321, 0.088, 13409., 0.081, 
  0.034, 29.4, "tests performed", "", "", "", "", 2266., "", "", "", 14., 
  81.02, 1.64689383*^8, 1265.036, 27.5, 5.098, 3.262, 3523.984, 14.8, 
  298.003, 8.38, 1., 44.7, 34.808, 0.8, 72.59, 0.632}, 
 {"BGD", "Asia", "Bangladesh", "2021-02-03", 536545., 438., 443., 8162., 13., 
  12.857, 3257.921, 2.66, 2.69, 49.56, 0.079, 0.078, 0.84, "", "", "", "", 
  "", "", "", "", 14985., 3.690974*^6, 22.412, 0.091, 13304., 0.081, 0.033, 
  30., "tests performed", "", "", "", "", 2700., "", "", "", 16., 81.02, 
  1.64689383*^8, 1265.036, 27.5, 5.098, 3.262, 3523.984, 14.8, 298.003, 8.38, 
  1., 44.7, 34.808, 0.8, 72.59, 0.632}, {"BGD", "Asia", "Bangladesh", 
  "2021-02-04", 537030., 485., 439.571, 8175., 13., 12.571, 3260.866, 2.945, 
  2.669, 49.639, 0.079, 0.076, 0.84, "", "", "", "", "", "", "", "", 15273., 
  3.706247*^6, 22.504, 0.093, 13367., 0.081, 0.033, 30.4, "tests performed", 
  "", "", "", "", 3059., "", "", "", 19., 81.02, 1.64689383*^8, 1265.036, 
  27.5, 5.098, 3.262, 3523.984, 14.8, 298.003, 8.38, 1., 44.7, 34.808, 0.8, 
  72.59, 0.632}, {"BGD", "Asia", "Bangladesh", "2021-02-05", 537465., 435., 
  436.857, 8182., 7., 12.571, 3263.507, 2.641, 2.653, 49.681, 0.043, 0.076, 
  0.83, "", "", "", "", "", "", "", "", 15566., 3.721813*^6, 22.599, 0.095, 
  13866., 0.084, 0.032, 31.7, "tests performed", "", "", "", "", 3059., "", 
  "", "", 19., 81.02, 1.64689383*^8, 1265.036, 27.5, 5.098, 3.262, 3523.984, 
  14.8, 298.003, 8.38, 1., 44.7, 34.808, 0.8, 72.59, 0.632}, 
 {"BGD", "Asia", "Bangladesh", "2021-02-06", 537770., 305., 428.571, 8190., 
  8., 11.286, 3265.359, 1.852, 2.602, 49.73, 0.049, 0.069, 0.81, "", "", "", 
  "", "", "", "", "", 12135., 3.733948*^6, 22.673, 0.074, 13873., 0.084, 
  0.031, 32.4, "tests performed", "", "", "", "", 3059., "", "", "", 19., 
  81.02, 1.64689383*^8, 1265.036, 27.5, 5.098, 3.262, 3523.984, 14.8, 
  298.003, 8.38, 1., 44.7, 34.808, 0.8, 72.59, 0.632}, 
 {"BGD", "Asia", "Bangladesh", "2021-02-07", 538062., 292., 417.571, 8205., 
  15., 11.143, 3267.132, 1.773, 2.536, 49.821, 0.091, 0.068, 0.8, "", "", "", 
  "", "", "", "", "", 12135., 3.746083*^6, 22.746, 0.074, 13860., 0.084, 
  0.03, 33.2, "tests performed", 31160., 31160., "", "", 3059., 0.02, 0.02, 
  "", 19., 81.02, 1.64689383*^8, 1265.036, 27.5, 5.098, 3.262, 3523.984, 
  14.8, 298.003, 8.38, 1., 44.7, 34.808, 0.8, 72.59, 0.632}, 
 {"BGD", "Asia", "Bangladesh", "2021-02-08", 538378., 316., 399.429, 8221., 
  16., 12., 3269.051, 1.919, 2.425, 49.918, 0.097, 0.073, 0.8, "", "", "", 
  "", "", "", "", "", 13762., 3.759845*^6, 22.83, 0.084, 14044., 0.085, 
  0.028, 35.2, "tests performed", "", "", "", "", 13205., "", "", "", 80., 
  81.02, 1.64689383*^8, 1265.036, 27.5, 5.098, 3.262, 3523.984, 14.8, 
  298.003, 8.38, 1., 44.7, 34.808, 0.8, 72.59, 0.632}, 
 {"BGD", "Asia", "Bangladesh", "2021-02-09", 538765., 387., 379.714, 8229., 
  8., 11.429, 3271.401, 2.35, 2.306, 49.967, 0.049, 0.069, 0.83, "", "", "", 
  "", "", "", "", "", 14468., 3.774313*^6, 22.918, 0.088, 14046., 0.085, 
  0.027, 37., "tests performed", 179318., 179318., "", "", 23351., 0.11, 
  0.11, "", 142., 81.02, 1.64689383*^8, 1265.036, 27.5, 5.098, 3.262, 
  3523.984, 14.8, 298.003, 8.38, 1., 44.7, 34.808, 0.8, 72.59, 0.632}, 
 {"BGD", "Asia", "Bangladesh", "2021-02-10", 539153., 388., 372.571, 8239., 
  10., 11., 3273.757, 2.356, 2.262, 50.028, 0.061, 0.067, 0.86, "", "", "", 
  "", "", "", "", "", 14999., 3.789312*^6, 23.009, 0.091, 14048., 0.085, 
  0.027, 37.7, "tests performed", 337769., 337769., "", 158451., 45549., 
  0.21, 0.21, "", 277., 81.02, 1.64689383*^8, 1265.036, 27.5, 5.098, 3.262, 
  3523.984, 14.8, 298.003, 8.38, 1., 44.7, 34.808, 0.8, 72.59, 0.632}, 
 {"BGD", "Asia", "Bangladesh", "2021-02-11", 539531., 378., 357.286, 8248., 
  9., 10.429, 3276.052, 2.295, 2.169, 50.082, 0.055, 0.063, 0.9, "", "", "", 
  "", "", "", "", "", 15776., 3.805088*^6, 23.105, 0.096, 14120., 0.086, 
  0.025, 39.5, "tests performed", "", "", "", "", 64108., "", "", "", 389., 
  81.02, 1.64689383*^8, 1265.036, 27.5, 5.098, 3.262, 3523.984, 14.8, 
  298.003, 8.38, 1., 44.7, 34.808, 0.8, 72.59, 0.632}, 
 {"BGD", "Asia", "Bangladesh", "2021-02-12", 539975., 444., 358.571, 8253., 
  5., 10.143, 3278.748, 2.696, 2.177, 50.113, 0.03, 0.062, 0.93, "", "", "", 
  "", "", "", "", "", 14328., 3.819416*^6, 23.192, 0.087, 13943., 0.085, 
  0.026, 38.9, "tests performed", "", "", "", "", 82667., "", "", "", 502., 
  81.02, 1.64689383*^8, 1265.036, 27.5, 5.098, 3.262, 3523.984, 14.8, 
  298.003, 8.38, 1., 44.7, 34.808, 0.8, 72.59, 0.632}, 
 {"BGD", "Asia", "Bangladesh", "2021-02-13", 540266., 291., 356.571, 8266., 
  13., 10.857, 3280.515, 1.767, 2.165, 50.191, 0.079, 0.066, 0.94, "", "", 
  "", "", "", "", "", "", 12871., 3.832287*^6, 23.27, 0.078, 14048., 0.085, 
  0.025, 39.4, "tests performed", 736680., 736680., "", "", 101226., 0.45, 
  0.45, "", 615., 81.02, 1.64689383*^8, 1265.036, 27.5, 5.098, 3.262, 
  3523.984, 14.8, 298.003, 8.38, 1., 44.7, 34.808, 0.8, 72.59, 0.632}, 
 {"BGD", "Asia", "Bangladesh", "2021-02-14", 540592., 326., 361.429, 8274., 
  8., 9.857, 3282.495, 1.979, 2.195, 50.24, 0.049, 0.06, 0.96, "", "", "", 
  "", "", "", "", "", 12900., 3.845187*^6, 23.348, 0.078, 14158., 0.086, 
  0.026, 39.2, "tests performed", 906033., 906033., "", 169353., 124982., 
  0.55, 0.55, "", 759., 81.02, 1.64689383*^8, 1265.036, 27.5, 5.098, 3.262, 
  3523.984, 14.8, 298.003, 8.38, 1., 44.7, 34.808, 0.8, 72.59, 0.632}, 
 {"BGD", "Asia", "Bangladesh", "2021-02-15", 541038., 446., 380., 8285., 11., 
  9.143, 3285.203, 2.708, 2.307, 50.307, 0.067, 0.056, 0.98, "", "", "", "", 
  "", "", "", "", 14138., 3.859325*^6, 23.434, 0.086, 14211., 0.086, 0.027, 
  37.4, "tests performed", 1.132711*^6, 1.132711*^6, "", 226678., 146782., 
  0.69, 0.69, "", 891., 81.02, 1.64689383*^8, 1265.036, 27.5, 5.098, 3.262, 
  3523.984, 14.8, 298.003, 8.38, 1., 44.7, 34.808, 0.8, 72.59, 0.632}, 
 {"BGD", "Asia", "Bangladesh", "2021-02-16", 541434., 396., 381.286, 8298., 
  13., 9.857, 3287.607, 2.405, 2.315, 50.386, 0.079, 0.06, 0.98, "", "", "", 
  "", "", "", "", "", 14788., 3.874113*^6, 23.524, 0.09, 14257., 0.087, 
  0.027, 37.4, "tests performed", 1.359613*^6, 1.359613*^6, "", 226902., 
  168614., 0.83, 0.83, "", 1024., 81.02, 1.64689383*^8, 1265.036, 27.5, 
  5.098, 3.262, 3523.984, 14.8, 298.003, 8.38, 1., 44.7, 34.808, 0.8, 72.59, 
  0.632}, {"BGD", "Asia", "Bangladesh", "2021-02-17", 541877., 443., 389.143, 
  8314., 16., 10.714, 3290.297, 2.69, 2.363, 50.483, 0.097, 0.065, 0.98, "", 
  "", "", "", "", "", "", "", 16612., 3.890725*^6, 23.625, 0.101, 14488., 
  0.088, 0.027, 37.2, "tests performed", 1.586368*^6, 1.586368*^6, "", 
  226755., 178371., 0.96, 0.96, "", 1083., 81.02, 1.64689383*^8, 1265.036, 
  27.5, 5.098, 3.262, 3523.984, 14.8, 298.003, 8.38, 1., 44.7, 34.808, 0.8, 
  72.59, 0.632}, {"BGD", "Asia", "Bangladesh", "2021-02-18", 542268., 391., 
  391., 8329., 15., 11.571, 3292.671, 2.374, 2.374, 50.574, 0.091, 0.07, 
  0.98, "", "", "", "", "", "", "", "", 14603., 3.905328*^6, 23.713, 0.089, 
  14320., 0.087, 0.027, 36.6, "tests performed", 1.848313*^6, 1.848313*^6, 
  "", 261945., 196796., 1.12, 1.12, "", 1195., 81.02, 1.64689383*^8, 
  1265.036, 27.5, 5.098, 3.262, 3523.984, 14.8, 298.003, 8.38, 1., 44.7, 
  34.808, 0.8, 72.59, 0.632}, {"BGD", "Asia", "Bangladesh", "2021-02-19", 
  542674., 406., 385.571, 8337., 8., 12., 3295.137, 2.465, 2.341, 50.623, 
  0.049, 0.073, 0.98, "", "", "", "", "", "", "", "", 14232., 3.91956*^6, 
  23.8, 0.086, 14306., 0.087, 0.027, 37.1, "tests performed", "", "", "", "", 
  194555., "", "", "", 1181., 81.02, 1.64689383*^8, 1265.036, 27.5, 5.098, 
  3.262, 3523.984, 14.8, 298.003, 8.38, 1., 44.7, 34.808, 0.8, 72.59, 0.632}, 
 {"BGD", "Asia", "Bangladesh", "2021-02-20", 543024., 350., 394., 8342., 5., 
  10.857, 3297.262, 2.125, 2.392, 50.653, 0.03, 0.066, 0.99, "", "", "", "", 
  "", "", "", "", 11148., 3.930708*^6, 23.867, 0.068, 14060., 0.085, 0.028, 
  35.7, "tests performed", 2.082877*^6, 2.082877*^6, "", "", 192314., 1.26, 
  1.26, "", 1168., 81.02, 1.64689383*^8, 1265.036, 27.5, 5.098, 3.262, 
  3523.984, 14.8, 298.003, 8.38, 1., 44.7, 34.808, 0.8, 72.59, 0.632}, 
 {"BGD", "Asia", "Bangladesh", "2021-02-21", 543351., 327., 394.143, 8349., 
  7., 10.714, 3299.247, 1.986, 2.393, 50.695, 0.043, 0.065, 0.98, "", "", "", 
  "", "", "", "", "", 14036., 3.944744*^6, 23.953, 0.085, 14222., 0.086, 
  0.028, 36.1, "tests performed", "", "", "", "", 184212., "", "", "", 1119., 
  81.02, 1.64689383*^8, 1265.036, 27.5, 5.098, 3.262, 3523.984, 14.8, 
  298.003, 8.38, 1., 44.7, 34.808, 0.8, 72.59, 0.632}, 
 {"BGD", "Asia", "Bangladesh", "2021-02-22", 543717., 366., 382.714, 8356., 
  7., 10.143, 3301.47, 2.222, 2.324, 50.738, 0.043, 0.062, 0.98, "", "", "", 
  "", "", "", "", "", 11103., 3.955847*^6, 24.02, 0.067, 13789., 0.084, 
  0.028, 36., "tests performed", 2.308157*^6, 2.308157*^6, "", "", 167921., 
  1.4, 1.4, "", 1020., 81.02, 1.64689383*^8, 1265.036, 27.5, 5.098, 3.262, 
  3523.984, 14.8, 298.003, 8.38, 1., 44.7, 34.808, 0.8, 72.59, 0.632}, 
 {"BGD", "Asia", "Bangladesh", "2021-02-23", 544116., 399., 383.143, 8374., 
  18., 10.857, 3303.892, 2.423, 2.326, 50.847, 0.109, 0.066, 1., "", "", "", 
  "", "", "", "", "", 12748., 3.968595*^6, 24.097, 0.077, 13497., 0.082, 
  0.028, 35.2, "tests performed", 2.491053*^6, 2.491053*^6, "", 182896., 
  161634., 1.51, 1.51, "", 981., 81.02, 1.64689383*^8, 1265.036, 27.5, 5.098, 
  3.262, 3523.984, 14.8, 298.003, 8.38, 1., 44.7, 34.808, 0.8, 72.59, 0.632}, 
 {"BGD", "Asia", "Bangladesh", "2021-02-24", 544544., 428., 381., 8379., 5., 
  9.286, 3306.491, 2.599, 2.313, 50.878, 0.03, 0.056, 1.03, "", "", "", "", 
  "", "", "", "", 16152., 3.984747*^6, 24.196, 0.098, 13432., 0.082, 0.028, 
  35.3, "tests performed", 2.673038*^6, 2.673038*^6, "", 181985., 155239., 
  1.62, 1.62, "", 943., 81.02, 1.64689383*^8, 1265.036, 27.5, 5.098, 3.262, 
  3523.984, 14.8, 298.003, 8.38, 1., 44.7, 34.808, 0.8, 72.59, 0.632}, 
 {"BGD", "Asia", "Bangladesh", "2021-02-25", 544954., 410., 383.714, 8384., 
  5., 7.857, 3308.981, 2.49, 2.33, 50.908, 0.03, 0.048, 1.07, "", "", "", "", 
  "", "", "", "", 15560., 4.000307*^6, 24.29, 0.094, 13568., 0.082, 0.028, 
  35.4, "tests performed", 2.85094*^6, 2.85094*^6, "", 177902., 143232., 
  1.73, 1.73, "", 870., 81.02, 1.64689383*^8, 1265.036, 27.5, 5.098, 3.262, 
  3523.984, 14.8, 298.003, 8.38, 1., 44.7, 34.808, 0.8, 72.59, 0.632}, 
 {"BGD", "Asia", "Bangladesh", "2021-02-26", 545424., 470., 392.857, 8395., 
  11., 8.286, 3311.835, 2.854, 2.385, 50.975, 0.067, 0.05, 1.12, "", "", "", 
  "", "", "", "", "", 15032., 4.015339*^6, 24.381, 0.091, 13683., 0.083, 
  0.029, 34.8, "tests performed", "", "", "", "", 136037., "", "", "", 826., 
  81.02, 1.64689383*^8, 1265.036, 27.5, 5.098, 3.262, 3523.984, 14.8, 
  298.003, 8.38, 1., 44.7, 34.808, 0.8, 72.59, 0.632}, 
 {"BGD", "Asia", "Bangladesh", "2021-02-27", 545831., 407., 401., 8400., 5., 
  8.286, 3314.306, 2.471, 2.435, 51.005, 0.03, 0.05, 1.15, "", "", "", "", 
  "", "", "", "", 12348., 4.027687*^6, 24.456, 0.075, 13854., 0.084, 0.029, 
  34.5, "tests performed", 2.984773*^6, 2.984773*^6, "", "", 128842., 1.81, 
  1.81, "", 782., 81.02, 1.64689383*^8, 1265.036, 27.5, 5.098, 3.262, 
  3523.984, 14.8, 298.003, 8.38, 1., 44.7, 34.808, 0.8, 72.59, 0.632}, 
 {"BGD", "Asia", "Bangladesh", "2021-02-28", 546216., 385., 409.286, 8408., 
  8., 8.429, 3316.644, 2.338, 2.485, 51.054, 0.049, 0.051, 1.18, "", "", "", 
  "", "", "", "", "", 13411., 4.041098*^6, 24.538, 0.081, 13765., 0.084, 
  0.03, 33.6, "tests performed", 3.110525*^6, 3.110525*^6, "", 125752., 
  130715., 1.89, 1.89, "", 794., 81.02, 1.64689383*^8, 1265.036, 27.5, 5.098, 
  3.262, 3523.984, 14.8, 298.003, 8.38, 1., 44.7, 34.808, 0.8, 72.59, 0.632}, 
 {"BGD", "Asia", "Bangladesh", "2021-03-01", 546801., 585., 440.571, 8416., 
  8., 8.571, 3320.196, 3.552, 2.675, 51.102, 0.049, 0.052, 1.21, "", "", "", 
  "", "", "", "", "", 13570., 4.054668*^6, 24.62, 0.082, 14117., 0.086, 
  0.031, 32., "tests performed", "", "", "", "", 131123., "", "", "", 796., 
  81.02, 1.64689383*^8, 1265.036, 27.5, 5.098, 3.262, 3523.984, 14.8, 
  298.003, 8.38, 1., 44.7, 34.808, 0.8, 72.59, 0.632}, 
 {"BGD", "Asia", "Bangladesh", "2021-03-02", 547316., 515., 457.143, 8423., 
  7., 7., 3323.323, 3.127, 2.776, 51.145, 0.043, 0.043, 1.22, "", "", "", "", 
  "", "", "", "", 15325., 4.069993*^6, 24.713, 0.093, 14485., 0.088, 0.032, 
  31.7, "tests performed", 3.341505*^6, 3.341505*^6, "", "", 121493., 2.03, 
  2.03, "", 738., 81.02, 1.64689383*^8, 1265.036, 27.5, 5.098, 3.262, 
  3523.984, 14.8, 298.003, 8.38, 1., 44.7, 34.808, 0.8, 72.59, 0.632}, 
 {"BGD", "Asia", "Bangladesh", "2021-03-03", 547930., 614., 483.714, 8428., 
  5., 7., 3327.051, 3.728, 2.937, 51.175, 0.03, 0.043, 1.25, "", "", "", "", 
  "", "", "", "", 16414., 4.086407*^6, 24.813, 0.1, 14523., 0.088, 0.033, 
  30., "tests performed", "", "", "", "", 112614., "", "", "", 684., 81.02, 
  1.64689383*^8, 1265.036, 27.5, 5.098, 3.262, 3523.984, 14.8, 298.003, 8.38, 
  1., 44.7, 34.808, 0.8, 72.59, 0.632}, {"BGD", "Asia", "Bangladesh", 
  "2021-03-04", 548549., 619., 513.571, 8435., 7., 7.286, 3330.81, 3.759, 
  3.118, 51.218, 0.043, 0.044, 1.28, "", "", "", "", "", "", "", "", 15985., 
  4.102392*^6, 24.91, 0.097, 14584., 0.089, 0.035, 28.4, "tests performed", 
  3.581169*^6, 3.581169*^6, "", "", 104318., 2.17, 2.17, "", 633., 81.02, 
  1.64689383*^8, 1265.036, 27.5, 5.098, 3.262, 3523.984, 14.8, 298.003, 8.38, 
  1., 44.7, 34.808, 0.8, 72.59, 0.632}, {"BGD", "Asia", "Bangladesh", 
  "2021-03-05", 549184., 635., 537.143, 8441., 6., 6.571, 3334.665, 3.856, 
  3.262, 51.254, 0.036, 0.04, 1.31, "", "", "", "", "", "", "", "", 13710., 
  4.116102*^6, 24.993, 0.083, 14395., 0.087, 0.037, 26.8, "tests performed", 
  "", "", "", "", 99568., "", "", "", 605., 81.02, 1.64689383*^8, 1265.036, 
  27.5, 5.098, 3.262, 3523.984, 14.8, 298.003, 8.38, 1., 44.7, 34.808, 0.8, 
  72.59, 0.632}, {"BGD", "Asia", "Bangladesh", "2021-03-06", 549724., 540., 
  556.143, 8451., 10., 7.286, 3337.944, 3.279, 3.377, 51.315, 0.061, 0.044, 
  1.34, "", "", "", "", "", "", "", "", 13082., 4.129184*^6, 25.073, 0.079, 
  14500., 0.088, 0.038, 26.1, "tests performed", "", "", "", "", 94817., "", 
  "", "", 576., 81.02, 1.64689383*^8, 1265.036, 27.5, 5.098, 3.262, 3523.984, 
  14.8, 298.003, 8.38, 1., 44.7, 34.808, 0.8, 72.59, 0.632}, 
 {"BGD", "Asia", "Bangladesh", "2021-03-07", 550330., 606., 587.714, 8462., 
  11., 7.714, 3341.624, 3.68, 3.569, 51.382, 0.067, 0.047, 1.38, "", "", "", 
  "", "", "", "", "", 14092., 4.143276*^6, 25.158, 0.086, 14597., 0.089, 
  0.04, 24.8, "tests performed", 3.682152*^6, 3.682152*^6, "", "", 81661., 
  2.24, 2.24, "", 496., 81.02, 1.64689383*^8, 1265.036, 27.5, 5.098, 3.262, 
  3523.984, 14.8, 298.003, 8.38, 1., 44.7, 34.808, 0.8, 72.59, 0.632}, 
 {"BGD", "Asia", "Bangladesh", "2021-03-08", 551175., 845., 624.857, 8476., 
  14., 8.571, 3346.755, 5.131, 3.794, 51.467, 0.085, 0.052, 1.42, "", "", "", 
  "", "", "", "", "", 16958., 4.160234*^6, 25.261, 0.103, 15081., 0.092, 
  0.041, 24.1, "tests performed", "", "", "", "", 88863., "", "", "", 540., 
  81.02, 1.64689383*^8, 1265.036, 27.5, 5.098, 3.262, 3523.984, 14.8, 
  298.003, 8.38, 1., 44.7, 34.808, 0.8, 72.59, 0.632}, 
 {"BGD", "Asia", "Bangladesh", "2021-03-09", 552087., 912., 681.571, 8489., 
  13., 9.429, 3352.293, 5.538, 4.139, 51.546, 0.079, 0.057, 1.46, "", "", "", 
  "", "", "", "", "", 17775., 4.178009*^6, 25.369, 0.108, 15431., 0.094, 
  0.044, 22.6, "tests performed", 4.013963*^6, 4.013963*^6, "", "", 96065., 
  2.44, 2.44, "", 583., 81.02, 1.64689383*^8, 1265.036, 27.5, 5.098, 3.262, 
  3523.984, 14.8, 298.003, 8.38, 1., 44.7, 34.808, 0.8, 72.59, 0.632}, 
 {"BGD", "Asia", "Bangladesh", "2021-03-10", 553105., 1018., 739.286, 8496., 
  7., 9.714, 3358.474, 6.181, 4.489, 51.588, 0.043, 0.059, 1.49, "", "", "", 
  "", "", "", "", "", 17032., 4.195041*^6, 25.472, 0.103, 15519., 0.094, 
  0.048, 21., "tests performed", "", "", "", "", 93530., "", "", "", 568., 
  81.02, 1.64689383*^8, 1265.036, 27.5, 5.098, 3.262, 3523.984, 14.8, 
  298.003, 8.38, 1., 44.7, 34.808, 0.8, 72.59, 0.632}, 
 {"BGD", "Asia", "Bangladesh", "2021-03-11", 554156., 1051., 801., 8502., 6., 
  9.571, 3364.856, 6.382, 4.864, 51.624, 0.036, 0.058, 1.51, "", "", "", "", 
  "", "", "", "", 18058., 4.213099*^6, 25.582, 0.11, 15815., 0.096, 0.051, 
  19.7, "tests performed", 4.218127*^6, 4.218127*^6, "", "", 90994., 2.56, 
  2.56, "", 553., 81.02, 1.64689383*^8, 1265.036, 27.5, 5.098, 3.262, 
  3523.984, 14.8, 298.003, 8.38, 1., 44.7, 34.808, 0.8, 72.59, 0.632}, 
 {"BGD", "Asia", "Bangladesh", "2021-03-12", 555222., 1066., 862.571, 8515., 
  13., 10.571, 3371.328, 6.473, 5.238, 51.703, 0.079, 0.064, 1.54, "", "", 
  "", "", "", "", "", "", 16111., 4.22921*^6, 25.68, 0.098, 16158., 0.098, 
  0.053, 18.7, "tests performed", "", "", "", "", 94755., "", "", "", 575., 
  81.02, 1.64689383*^8, 1265.036, 27.5, 5.098, 3.262, 3523.984, 14.8, 
  298.003, 8.38, 1., 44.7, 34.808, 0.8, 72.59, 0.632}, 
 {"BGD", "Asia", "Bangladesh", "2021-03-13", 556236., 1014., 930.286, 8527., 
  12., 10.857, 3377.485, 6.157, 5.649, 51.776, 0.073, 0.066, 1.57, "", "", 
  "", "", "", "", "", "", 16206., 4.245416*^6, 25.778, 0.098, 16605., 0.101, 
  0.056, 17.8, "tests performed", "", "", "", "", 98516., "", "", "", 598., 
  81.02, 1.64689383*^8, 1265.036, 27.5, 5.098, 3.262, 3523.984, 14.8, 
  298.003, 8.38, 1., 44.7, 34.808, 0.8, 72.59, 0.632}, 
 {"BGD", "Asia", "Bangladesh", "2021-03-14", 557395., 1159., 1009.286, 8545., 
  18., 11.857, 3384.523, 7.037, 6.128, 51.886, 0.109, 0.072, 1.61, "", "", 
  "", "", "", "", "", "", 16206., 4.261622*^6, 25.877, 0.098, 16907., 0.103, 
  0.06, 16.8, "tests performed", 4.398094*^6, 4.398094*^6, "", "", 102277., 
  2.67, 2.67, "", 621., 81.02, 1.64689383*^8, 1265.036, 27.5, 5.098, 3.262, 
  3523.984, 14.8, 298.003, 8.38, 1., 44.7, 34.808, 0.8, 72.59, 0.632}, 
 {"BGD", "Asia", "Bangladesh", "2021-03-15", 559168., 1773., 1141.857, 8571., 
  26., 13.571, 3395.289, 10.766, 6.933, 52.043, 0.158, 0.082, 1.65, "", "", 
  "", "", "", "", "", "", 18695., 4.280317*^6, 25.99, 0.114, 17155., 0.104, 
  0.067, 15., "tests performed", "", "", "", "", 91598., "", "", "", 556., 
  81.02, 1.64689383*^8, 1265.036, 27.5, 5.098, 3.262, 3523.984, 14.8, 
  298.003, 8.38, 1., 44.7, 34.808, 0.8, 72.59, 0.632}, 
 {"BGD", "Asia", "Bangladesh", "2021-03-16", 560887., 1719., 1257.143, 8597., 
  26., 15.429, 3405.727, 10.438, 7.633, 52.201, 0.158, 0.094, 1.64, "", "", 
  "", "", "", "", "", "", 20748., 4.301065*^6, 26.116, 0.126, 17579., 0.107, 
  0.072, 14., "tests performed", 4.580391*^6, 4.580391*^6, "", "", 80918., 
  2.78, 2.78, "", 491., 81.02, 1.64689383*^8, 1265.036, 27.5, 5.098, 3.262, 
  3523.984, 14.8, 298.003, 8.38, 1., 44.7, 34.808, 0.8, 72.59, 0.632}, 
 {"BGD", "Asia", "Bangladesh", "2021-03-17", 562752., 1865., 1378.143, 8608., 
  11., 16., 3417.051, 11.324, 8.368, 52.268, 0.067, 0.097, 1.64, "", "", "", 
  "", "", "", "", "", 24275., 4.32534*^6, 26.264, 0.147, 18614., 0.113, 
  0.074, 13.5, "tests performed", "", "", "", "", 74009., "", "", "", 449., 
  81.02, 1.64689383*^8, 1265.036, 27.5, 5.098, 3.262, 3523.984, 14.8, 
  298.003, 8.38, 1., 44.7, 34.808, 0.8, 72.59, 0.632}, 
 {"BGD", "Asia", "Bangladesh", "2021-03-18", 564939., 2187., 1540.429, 8624., 
  16., 17.429, 3430.33, 13.28, 9.354, 52.365, 0.097, 0.106, 1.63, "", "", "", 
  "", "", "", "", "", 20925., 4.346265*^6, 26.391, 0.127, 19024., 0.116, 
  0.081, 12.3, "tests performed", 4.687824*^6, 4.687824*^6, "", "", 67100., 
  2.85, 2.85, "", 407., 81.02, 1.64689383*^8, 1265.036, 27.5, 5.098, 3.262, 
  3523.984, 14.8, 298.003, 8.38, 1., 44.7, 34.808, 0.8, 72.59, 0.632}, 
 {"BGD", "Asia", "Bangladesh", "2021-03-19", 566838., 1899., 1659.429, 8642., 
  18., 18.143, 3441.861, 11.531, 10.076, 52.475, 0.109, 0.11, 1.6, "", "", 
  "", "", "", "", "", "", 18917., 4.365182*^6, 26.506, 0.115, 19425., 0.118, 
  0.085, 11.7, "tests performed", "", "", "", "", 63738., "", "", "", 387., 
  81.02, 1.64689383*^8, 1265.036, 27.5, 5.098, 3.262, 3523.984, 14.8, 
  298.003, 8.38, 1., 44.7, 34.808, 0.8, 72.59, 0.632}, 
 {"BGD", "Asia", "Bangladesh", "2021-03-20", 568706., 1868., 1781.429, 8668., 
  26., 20.143, 3453.204, 11.343, 10.817, 52.632, 0.158, 0.122, 1.6, "", "", 
  "", "", "", "", "", "", 19900., 4.385082*^6, 26.626, 0.121, 19952., 0.121, 
  0.089, 11.2, "tests performed", 4.760747*^6, 4.760747*^6, "", "", 60377., 
  2.89, 2.89, "", 367., 81.02, 1.64689383*^8, 1265.036, 27.5, 5.098, 3.262, 
  3523.984, 14.8, 298.003, 8.38, 1., 44.7, 34.808, 0.8, 72.59, 0.632}, 
 {"BGD", "Asia", "Bangladesh", "2021-03-21", 570878., 2172., 1926.143, 8690., 
  22., 20.714, 3466.392, 13.188, 11.696, 52.766, 0.134, 0.126, 1.62, "", "", 
  "", "", "", "", "", "", 21108., 4.40619*^6, 26.755, 0.128, 20653., 0.125, 
  0.093, 10.7, "tests performed", "", "", "", "", 62604., "", "", "", 380., 
  81.02, 1.64689383*^8, 1265.036, 27.5, 5.098, 3.262, 3523.984, 14.8, 
  298.003, 8.38, 1., 44.7, 34.808, 0.8, 72.59, 0.632}, 
 {"BGD", "Asia", "Bangladesh", "2021-03-22", 573687., 2809., 2074.143, 8720., 
  30., 21.286, 3483.449, 17.056, 12.594, 52.948, 0.182, 0.129, 1.64, "", "", 
  "", "", "", "", "", "", 25111., 4.431301*^6, 26.907, 0.152, 21569., 0.131, 
  0.096, 10.4, "tests performed", 4.911902*^6, 4.911902*^6, "", "", 60380., 
  2.98, 2.98, "", 367., 81.02, 1.64689383*^8, 1265.036, 27.5, 5.098, 3.262, 
  3523.984, 14.8, 298.003, 8.38, 1., 44.7, 34.808, 0.8, 72.59, 0.632}, 
 {"BGD", "Asia", "Bangladesh", "2021-03-23", 577241., 3554., 2336.286, 8738., 
  18., 20.143, 3505.029, 21.58, 14.186, 53.057, 0.109, 0.122, 1.67, "", "", 
  "", "", "", "", "", "", 25954., 4.457255*^6, 27.065, 0.158, 22313., 0.135, 
  0.105, 9.6, "tests performed", "", "", "", "", 58584., "", "", "", 356., 
  81.02, 1.64689383*^8, 1265.036, 27.5, 5.098, 3.262, 3523.984, 14.8, 
  298.003, 8.38, 1., 44.7, 34.808, 0.8, 72.59, 0.632}, 
 {"BGD", "Asia", "Bangladesh", "2021-03-24", 580808., 3567., 2579.429, 8763., 
  25., 22.143, 3526.688, 21.659, 15.662, 53.209, 0.152, 0.134, 1.66, "", "", 
  "", "", "", "", "", "", 27502., 4.484757*^6, 27.232, 0.167, 22774., 0.138, 
  0.113, 8.8, "tests performed", 5.069049*^6, 5.069049*^6, "", "", 62134., 
  3.08, 3.08, "", 377., 81.02, 1.64689383*^8, 1265.036, 27.5, 5.098, 3.262, 
  3523.984, 14.8, 298.003, 8.38, 1., 44.7, 34.808, 0.8, 72.59, 0.632}, 
 {"BGD", "Asia", "Bangladesh", "2021-03-25", 584395., 3587., 2779.429, 8797., 
  34., 24.714, 3548.468, 21.78, 16.877, 53.416, 0.206, 0.15, 1.62, "", "", 
  "", "", "", "", "", "", 27045., 4.511802*^6, 27.396, 0.164, 23648., 0.144, 
  0.118, 8.5, "tests performed", 5.139456*^6, 5.139456*^6, "", 70407., 
  64519., 3.12, 3.12, "", 392., 81.02, 1.64689383*^8, 1265.036, 27.5, 5.098, 
  3.262, 3523.984, 14.8, 298.003, 8.38, 1., 44.7, 34.808, 0.8, 72.59, 0.632}, 
 {"BGD", "Asia", "Bangladesh", "2021-03-26", 588132., 3737., 3042., 8830., 
  33., 26.857, 3571.159, 22.691, 18.471, 53.616, 0.2, 0.163, 1.6, "", "", "", 
  "", "", "", "", "", 27229., 4.539031*^6, 27.561, 0.165, 24836., 0.151, 
  0.122, 8.2, "tests performed", "", "", "", "", 65747., "", "", "", 399., 
  81.02, 1.64689383*^8, 1265.036, 27.5, 5.098, 3.262, 3523.984, 14.8, 
  298.003, 8.38, 1., 44.7, 34.808, 0.8, 72.59, 0.632}, 
 {"BGD", "Asia", "Bangladesh", "2021-03-27", 591806., 3674., 3300., 8869., 
  39., 28.714, 3593.468, 22.309, 20.038, 53.853, 0.237, 0.174, 1.59, "", "", 
  "", "", "", "", "", "", 27229., 4.56626*^6, 27.726, 0.165, 25883., 0.157, 
  0.127, 7.8, "tests performed", "", "", "", "", 66974., "", "", "", 407., 
  81.02, 1.64689383*^8, 1265.036, 27.5, 5.098, 3.262, 3523.984, 14.8, 
  298.003, 8.38, 1., 44.7, 34.808, 0.8, 72.59, 0.632}, 
 {"BGD", "Asia", "Bangladesh", "2021-03-28", 595714., 3908., 3548., 8904., 
  35., 30.571, 3617.197, 23.73, 21.544, 54.065, 0.213, 0.186, 1.57, "", "", 
  "", "", "", "", "", "", 22136., 4.588396*^6, 27.861, 0.134, 26029., 0.158, 
  0.136, 7.3, "tests performed", "", "", "", "", 62614., "", "", "", 380., 
  81.02, 1.64689383*^8, 1265.036, 27.5, 5.098, 3.262, 3523.984, 14.8, 
  298.003, 8.38, 1., 44.7, 34.808, 0.8, 72.59, 0.632}, 
 {"BGD", "Asia", "Bangladesh", "2021-03-29", 600895., 5181., 3886.857, 8949., 
  45., 32.714, 3648.657, 31.459, 23.601, 54.339, 0.273, 0.199, 1.56, "", "", 
  "", "", "", "", "", "", 28195., 4.616591*^6, 28.032, 0.171, 26470., 0.161, 
  0.147, 6.8, "tests performed", 5.319679*^6, 5.319679*^6, "", "", 58254., 
  3.23, 3.23, "", 354., 81.02, 1.64689383*^8, 1265.036, 27.5, 5.098, 3.262, 
  3523.984, 14.8, 298.003, 8.38, 1., 44.7, 34.808, 0.8, 72.59, 0.632}, 
 {"BGD", "Asia", "Bangladesh", "2021-03-30", 605937., 5042., 4099.429, 8994., 
  45., 36.571, 3679.272, 30.615, 24.892, 54.612, 0.273, 0.222, 1.54, "", "", 
  "", "", "", "", "", "", 26620., 4.643211*^6, 28.194, 0.162, 26565., 0.161, 
  0.154, 6.5, "tests performed", "", "", "", "", 50654., "", "", "", 308., 
  83.33, 1.64689383*^8, 1265.036, 27.5, 5.098, 3.262, 3523.984, 14.8, 
  298.003, 8.38, 1., 44.7, 34.808, 0.8, 72.59, 0.632}, 
 {"BGD", "Asia", "Bangladesh", "2021-03-31", 611295., 5358., 4355.286, 9046., 
  52., 40.429, 3711.806, 32.534, 26.445, 54.928, 0.316, 0.245, 1.54, "", "", 
  "", "", "", "", "", "", 26931., 4.670142*^6, 28.357, 0.164, 26484., 0.161, 
  0.164, 6.1, "tests performed", 5.370431*^6, 5.370431*^6, "", "", 43055., 
  3.26, 3.26, "", 261., 83.33, 1.64689383*^8, 1265.036, 27.5, 5.098, 3.262, 
  3523.984, 14.8, 298.003, 8.38, 1., 44.7, 34.808, 0.8, 72.59, 0.632}, 
 {"BGD", "Asia", "Bangladesh", "2021-04-01", 617764., 6469., 4767., 9105., 
  59., 44., 3751.086, 39.28, 28.945, 55.286, 0.358, 0.267, 1.55, "", "", "", 
  "", "", "", "", "", 28198., 4.69834*^6, 28.528, 0.171, 26648., 0.162, 
  0.179, 5.6, "tests performed", 5.412691*^6, 5.412691*^6, "", 42260., 
  39034., 3.29, 3.29, "", 237., 83.33, 1.64689383*^8, 1265.036, 27.5, 5.098, 
  3.262, 3523.984, 14.8, 298.003, 8.38, 1., 44.7, 34.808, 0.8, 72.59, 0.632}, 
 {"BGD", "Asia", "Bangladesh", "2021-04-02", 624594., 6830., 5208.857, 9155., 
  50., 46.429, 3792.558, 41.472, 31.628, 55.589, 0.304, 0.282, 1.53, "", "", 
  "", "", "", "", "", "", 29339., 4.727679*^6, 28.707, 0.178, 26950., 0.164, 
  0.193, 5.2, "tests performed", "", "", "", "", 35450., "", "", "", 215., 
  83.33, 1.64689383*^8, 1265.036, 27.5, 5.098, 3.262, 3523.984, 14.8, 
  298.003, 8.38, 1., 44.7, 34.808, 0.8, 72.59, 0.632}, 
 {"BGD", "Asia", "Bangladesh", "2021-04-03", 630277., 5683., 5495.857, 9213., 
  58., 49.143, 3827.065, 34.507, 33.371, 55.942, 0.352, 0.298, 1.49, "", "", 
  "", "", "", "", "", "", 24548., 4.752227*^6, 28.856, 0.149, 26567., 0.161, 
  0.207, 4.8, "tests performed", 5.452634*^6, 5.452634*^6, "", "", 31867., 
  3.31, 3.31, "", 193., 83.33, 1.64689383*^8, 1265.036, 27.5, 5.098, 3.262, 
  3523.984, 14.8, 298.003, 8.38, 1., 44.7, 34.808, 0.8, 72.59, 0.632}, 
 {"BGD", "Asia", "Bangladesh", "2021-04-04", 637364., 7087., 5950., 9266., 
  53., 51.714, 3870.098, 43.033, 36.129, 56.263, 0.322, 0.314, 1.44, "", "", 
  "", "", "", "", "", "", 30724., 4.782951*^6, 29.042, 0.187, 27794., 0.169, 
  0.214, 4.7, "tests performed", 5.498172*^6, 5.498172*^6, "", 45538., 
  31936., 3.34, 3.34, "", 194., 83.33, 1.64689383*^8, 1265.036, 27.5, 5.098, 
  3.262, 3523.984, 14.8, 298.003, 8.38, 1., 44.7, 34.808, 0.8, 72.59, 0.632}, 
 {"BGD", "Asia", "Bangladesh", "2021-04-05", 644439., 7075., 6220.571, 9318., 
  52., 52.714, 3913.057, 42.96, 37.772, 56.579, 0.316, 0.32, 1.37, "", "", 
  "", "", "", "", "", "", 30239., 4.81319*^6, 29.226, 0.184, 28086., 0.171, 
  0.221, 4.5, "tests performed", 5.539494*^6, 5.539494*^6, "", 41322., 
  31402., 3.36, 3.36, "", 191., 83.33, 1.64689383*^8, 1265.036, 27.5, 5.098, 
  3.262, 3523.984, 14.8, 298.003, 8.38, 1., 44.7, 34.808, 0.8, 72.59, 0.632}, 
 {"BGD", "Asia", "Bangladesh", "2021-04-06", 651652., 7213., 6530.714, 9384., 
  66., 55.714, 3956.855, 43.798, 39.655, 56.98, 0.401, 0.338, 1.31, "", "", 
  "", "", "", "", "", "", 34311., 4.847501*^6, 29.434, 0.208, 29184., 0.177, 
  0.224, 4.5, "tests performed", "", "", "", "", 29863., "", "", "", 181., 
  83.33, 1.64689383*^8, 1265.036, 27.5, 5.098, 3.262, 3523.984, 14.8, 
  298.003, 8.38, 1., 44.7, 34.808, 0.8, 72.59, 0.632}, 
 {"BGD", "Asia", "Bangladesh", "2021-04-07", 659278., 7626., 6854.714, 9447., 
  63., 57.286, 4003.16, 46.305, 41.622, 57.363, 0.383, 0.348, 1.26, "", "", 
  "", "", "", "", "", "", 34630., 4.882131*^6, 29.644, 0.21, 30284., 0.184, 
  0.226, 4.4, "tests performed", 5.568703*^6, 5.568703*^6, "", "", 28325., 
  3.38, 3.38, "", 172., 83.33, 1.64689383*^8, 1265.036, 27.5, 5.098, 3.262, 
  3523.984, 14.8, 298.003, 8.38, 1., 44.7, 34.808, 0.8, 72.59, 0.632}, 
 {"BGD", "Asia", "Bangladesh", "2021-04-08", 666132., 6854., 6909.714, 9521., 
  74., 59.429, 4044.778, 41.618, 41.956, 57.812, 0.449, 0.361, 1.2, "", "", 
  "", "", "", "", "", "", 33193., 4.915324*^6, 29.846, 0.202, 30998., 0.188, 
  0.223, 4.5, "tests performed", 5.66483*^6, 5.583507*^6, 81323., 96127., 
  36020., 3.44, 3.39, 0.05, 219., 83.33, 1.64689383*^8, 1265.036, 27.5, 
  5.098, 3.262, 3523.984, 14.8, 298.003, 8.38, 1., 44.7, 34.808, 0.8, 72.59, 
  0.632}, {"BGD", "Asia", "Bangladesh", "2021-04-09", 673594., 7462., 7000., 
  9584., 63., 61.286, 4090.088, 45.31, 42.504, 58.194, 0.383, 0.372, 1.16, 
  "", "", "", "", "", "", "", "", 31654., 4.946978*^6, 30.038, 0.192, 31328., 
  0.19, 0.223, 4.5, "tests performed", "", "", "", "", 44356., "", "", "", 
  269., 83.33, 1.64689383*^8, 1265.036, 27.5, 5.098, 3.262, 3523.984, 14.8, 
  298.003, 8.38, 1., 44.7, 34.808, 0.8, 72.59, 0.632}, 
 {"BGD", "Asia", "Bangladesh", "2021-04-10", 678937., 5343., 6951.429, 9661., 
  77., 64., 4122.53, 32.443, 42.209, 58.662, 0.468, 0.389, 1.1, "", "", "", 
  "", "", "", "", "", 26077., 4.973055*^6, 30.197, 0.158, 31547., 0.192, 
  0.22, 4.5, "tests performed", 5.821476*^6, 5.60345*^6, 218026., "", 52692., 
  3.53, 3.4, 0.13, 320., 83.33, 1.64689383*^8, 1265.036, 27.5, 5.098, 3.262, 
  3523.984, 14.8, 298.003, 8.38, 1., 44.7, 34.808, 0.8, 72.59, 0.632}, 
 {"BGD", "Asia", "Bangladesh", "2021-04-11", 684756., 5819., 6770.286, 9739., 
  78., 67.571, 4157.864, 35.333, 41.109, 59.136, 0.474, 0.41, 1.04, "", "", 
  "", "", "", "", "", "", 29376., 5.002431*^6, 30.375, 0.178, 31354., 0.19, 
  0.216, 4.6, "tests performed", 6.010824*^6, 5.627107*^6, 383717., 189348., 
  73236., 3.65, 3.42, 0.23, 445., 83.33, 1.64689383*^8, 1265.036, 27.5, 
  5.098, 3.262, 3523.984, 14.8, 298.003, 8.38, 1., 44.7, 34.808, 0.8, 72.59, 
  0.632}, {"BGD", "Asia", "Bangladesh", "2021-04-12", 691957., 7201., 
  6788.286, 9822., 83., 72., 4201.588, 43.725, 41.219, 59.64, 0.504, 0.437, 
  0.99, "", "", "", "", "", "", "", "", 34968., 5.037399*^6, 30.587, 0.212, 
  32030., 0.194, 0.212, 4.7, "tests performed", 6.172159*^6, 5.649563*^6, 
  522596., 161335., 90381., 3.75, 3.43, 0.32, 549., 83.33, 1.64689383*^8, 
  1265.036, 27.5, 5.098, 3.262, 3523.984, 14.8, 298.003, 8.38, 1., 44.7, 
  34.808, 0.8, 72.59, 0.632}, {"BGD", "Asia", "Bangladesh", "2021-04-13", 
  697985., 6028., 6619., 9891., 69., 72.429, 4238.191, 36.602, 40.191, 
  60.059, 0.419, 0.44, 0.91, "", "", "", "", "", "", "", "", 32955., 
  5.070354*^6, 30.787, 0.2, 31836., 0.193, 0.208, 4.8, "tests performed", "", 
  "", "", "", 109479., "", "", "", 665., 83.33, 1.64689383*^8, 1265.036, 
  27.5, 5.098, 3.262, 3523.984, 14.8, 298.003, 8.38, 1., 44.7, 34.808, 0.8, 
  72.59, 0.632}, {"BGD", "Asia", "Bangladesh", "2021-04-14", 703170., 5185., 
  6270.286, 9987., 96., 77.143, 4269.674, 31.484, 38.073, 60.641, 0.583, 
  0.468, 0.85, "", "", "", "", "", "", "", "", 24825., 5.095179*^6, 30.938, 
  0.151, 30435., 0.185, 0.206, 4.9, "tests performed", "", "", "", "", 
  128577., "", "", "", 781., 83.33, 1.64689383*^8, 1265.036, 27.5, 5.098, 
  3.262, 3523.984, 14.8, 298.003, 8.38, 1., 44.7, 34.808, 0.8, 72.59, 0.632}, 
 {"BGD", "Asia", "Bangladesh", "2021-04-15", 707362., 4192., 5890., 10081., 
  94., 80., 4295.128, 25.454, 35.764, 61.212, 0.571, 0.486, 0.81, "", "", "", 
  "", "", "", "", "", 19959., 5.115138*^6, 31.059, 0.121, 28545., 0.173, 
  0.206, 4.8, "tests performed", 6.617036*^6, 5.686885*^6, 930151., "", 
  136029., 4.02, 3.45, 0.56, 826., 83.33, 1.64689383*^8, 1265.036, 27.5, 
  5.098, 3.262, 3523.984, 14.8, 298.003, 8.38, 1., 44.7, 34.808, 0.8, 72.59, 
  0.632}, {"BGD", "Asia", "Bangladesh", "2021-04-16", 711779., 4417., 5455., 
  10182., 101., 85.429, 4321.948, 26.82, 33.123, 61.825, 0.613, 0.519, 0.79, 
  "", "", "", "", "", "", "", "", 18906., 5.134044*^6, 31.174, 0.115, 26724., 
  0.162, 0.204, 4.9, "tests performed", "", "", "", "", 146920., "", "", "", 
  892., 83.33, 1.64689383*^8, 1265.036, 27.5, 5.098, 3.262, 3523.984, 14.8, 
  298.003, 8.38, 1., 44.7, 34.808, 0.8, 72.59, 0.632}, 
 {"BGD", "Asia", "Bangladesh", "2021-04-17", 715252., 3473., 5187.857, 
  10283., 101., 88.857, 4343.036, 21.088, 31.501, 62.439, 0.613, 0.54, 0.79, 
  "", "", "", "", "", "", "", "", 16185., 5.150229*^6, 31.272, 0.098, 25311., 
  0.154, 0.205, 4.9, "tests performed", "", "", "", "", 157810., "", "", "", 
  958., 83.33, 1.64689383*^8, 1265.036, 27.5, 5.098, 3.262, 3523.984, 14.8, 
  298.003, 8.38, 1., 44.7, 34.808, 0.8, 72.59, 0.632}, 
 {"BGD", "Asia", "Bangladesh", "2021-04-18", 718950., 3698., 4884.857, 
  10385., 102., 92.286, 4365.491, 22.454, 29.661, 63.058, 0.619, 0.56, 0.79, 
  "", "", "", "", "", "", "", "", 19404., 5.169633*^6, 31.39, 0.118, 23886., 
  0.145, 0.205, 4.9, "tests performed", 7.080699*^6, 5.71409*^6, 1.366609*^6, 
  "", 152839., 4.3, 3.47, 0.83, 928., 83.33, 1.64689383*^8, 1265.036, 27.5, 
  5.098, 3.262, 3523.984, 14.8, 298.003, 8.38, 1., 44.7, 34.808, 0.8, 72.59, 
  0.632}, {"BGD", "Asia", "Bangladesh", "2021-04-19", 723221., 4271., 
  4466.286, 10497., 112., 96.429, 4391.425, 25.934, 27.119, 63.738, 0.68, 
  0.586, 0.79, "", "", "", "", "", "", "", "", 24152., 5.193785*^6, 31.537, 
  0.147, 22341., 0.136, 0.2, 5., "tests performed", "", "", "", "", 154261., 
  "", "", "", 937., 83.33, 1.64689383*^8, 1265.036, 27.5, 5.098, 3.262, 
  3523.984, 14.8, 298.003, 8.38, 1., 44.7, 34.808, 0.8, 72.59, 0.632}, 
 {"BGD", "Asia", "Bangladesh", "2021-04-20", 727780., 4559., 4256.429, 
  10588., 91., 99.571, 4419.107, 27.682, 25.845, 64.291, 0.553, 0.605, 0.79, 
  "", "", "", "", "", "", "", "", 27056., 5.220841*^6, 31.701, 0.164, 21498., 
  0.131, 0.198, 5.1, "tests performed", 7.423274*^6, 5.745085*^6, 
  1.678189*^6, "", 157546., 4.51, 3.49, 1.02, 957., 83.33, 1.64689383*^8, 
  1265.036, 27.5, 5.098, 3.262, 3523.984, 14.8, 298.003, 8.38, 1., 44.7, 
  34.808, 0.8, 72.59, 0.632}, {"BGD", "Asia", "Bangladesh", "2021-04-21", 
  732060., 4280., 4127.143, 10683., 95., 99.429, 4445.095, 25.988, 25.06, 
  64.868, 0.577, 0.604, 0.79, "", "", "", "", "", "", "", "", 28408., 
  5.249249*^6, 31.874, 0.172, 22010., 0.134, 0.188, 5.3, "tests performed", 
  "", "", "", "", 159461., "", "", "", 968., 83.33, 1.64689383*^8, 1265.036, 
  27.5, 5.098, 3.262, 3523.984, 14.8, 298.003, 8.38, 1., 44.7, 34.808, 0.8, 
  72.59, 0.632}, {"BGD", "Asia", "Bangladesh", "2021-04-22", 736074., 4014., 
  4101.714, 10781., 98., 100., 4469.468, 24.373, 24.906, 65.463, 0.595, 
  0.607, 0.79, "", "", "", "", "", "", "", "", 27429., 5.276678*^6, 32.04, 
  0.167, 23077., 0.14, 0.178, 5.6, "tests performed", 7.746661*^6, 
  5.778686*^6, 1.967975*^6, "", 161375., 4.7, 3.51, 1.19, 980., 83.33, 
  1.64689383*^8, 1265.036, 27.5, 5.098, 3.262, 3523.984, 14.8, 298.003, 8.38, 
  1., 44.7, 34.808, 0.8, 72.59, 0.632}, {"BGD", "Asia", "Bangladesh", 
  "2021-04-23", 739703., 3629., 3989.143, 10869., 88., 98.143, 4491.504, 
  22.035, 24.222, 65.997, 0.534, 0.596, 0.78, "", "", "", "", "", "", "", "", 
  25896., 5.302574*^6, 32.197, 0.157, 24076., 0.146, 0.166, 6., 
  "tests performed", "", "", "", "", 154118., "", "", "", 936., 83.33, 
  1.64689383*^8, 1265.036, 27.5, 5.098, 3.262, 3523.984, 14.8, 298.003, 8.38, 
  1., 44.7, 34.808, 0.8, 72.59, 0.632}, {"BGD", "Asia", "Bangladesh", 
  "2021-04-24", 742400., 2697., 3878.286, 10952., 83., 95.571, 4507.88, 
  16.376, 23.549, 66.501, 0.504, 0.58, 0.76, "", "", "", "", "", "", "", "", 
  20571., 5.323145*^6, 32.322, 0.125, 24702., 0.15, 0.157, 6.4, 
  "tests performed", 7.954176*^6, 5.79888*^6, 2.155296*^6, "", 146862., 4.83, 
  3.52, 1.31, 892., 83.33, 1.64689383*^8, 1265.036, 27.5, 5.098, 3.262, 
  3523.984, 14.8, 298.003, 8.38, 1., 44.7, 34.808, 0.8, 72.59, 0.632}, 
 {"BGD", "Asia", "Bangladesh", "2021-04-25", 745322., 2922., 3767.429, 
  11053., 101., 95.429, 4525.623, 17.742, 22.876, 67.114, 0.613, 0.579, 0.75, 
  "", "", "", "", "", "", "", "", 21922., 5.345067*^6, 32.455, 0.133, 25062., 
  0.152, 0.15, 6.7, "tests performed", 8.145266*^6, 5.8184*^6, 2.326866*^6, 
  191090., 152081., 4.95, 3.53, 1.41, 923., 83.33, 1.64689383*^8, 1265.036, 
  27.5, 5.098, 3.262, 3523.984, 14.8, 298.003, 8.38, 1., 44.7, 34.808, 0.8, 
  72.59, 0.632}, {"BGD", "Asia", "Bangladesh", "2021-04-26", 748628., 3306., 
  3629.571, 11150., 97., 93.286, 4545.697, 20.074, 22.039, 67.703, 0.589, 
  0.566, 0.72, "", "", "", "", "", "", "", "", 25786., 5.370853*^6, 32.612, 
  0.157, 25295., 0.154, 0.143, 7., "tests performed", 8.277514*^6, 
  5.819291*^6, 2.458223*^6, 132248., 146504., 5.03, 3.53, 1.49, 890., 88.89, 
  1.64689383*^8, 1265.036, 27.5, 5.098, 3.262, 3523.984, 14.8, 298.003, 8.38, 
  1., 44.7, 34.808, 0.8, 72.59, 0.632}, {"BGD", "Asia", "Bangladesh", 
  "2021-04-27", 751659., 3031., 3411.286, 11228., 78., 91.429, 4564.101, 
  18.404, 20.713, 68.177, 0.474, 0.555, 0.69, "", "", "", "", "", "", "", "", 
  24237., 5.39509*^6, 32.759, 0.147, 24893., 0.151, 0.137, 7.3, 
  "tests performed", 8.3987*^6, 5.819616*^6, 2.579084*^6, 121186., 139347., 
  5.1, 3.53, 1.57, 846., 83.33, 1.64689383*^8, 1265.036, 27.5, 5.098, 3.262, 
  3523.984, 14.8, 298.003, 8.38, 1., 44.7, 34.808, 0.8, 72.59, 0.632}, 
 {"BGD", "Asia", "Bangladesh", "2021-04-28", 754614., 2955., 3222., 11305., 
  77., 88.857, 4582.044, 17.943, 19.564, 68.644, 0.468, 0.54, 0.67, "", "", 
  "", "", "", "", "", "", 24237., 5.419327*^6, 32.906, 0.147, 24297., 0.148, 
  0.133, 7.5, "tests performed", 8.517801*^6, 5.819646*^6, 2.698155*^6, 
  119101., 133262., 5.17, 3.53, 1.64, 809., 83.33, 1.64689383*^8, 1265.036, 
  27.5, 5.098, 3.262, 3523.984, 14.8, 298.003, 8.38, 1., 44.7, 34.808, 0.8, 
  72.59, 0.632}, {"BGD", "Asia", "Bangladesh", "2021-04-29", 756955., 2341., 
  2983., 11393., 88., 87.429, 4596.259, 14.215, 18.113, 69.179, 0.534, 0.531, 
  0.64, "", "", "", "", "", "", "", "", 24928., 5.444255*^6, 33.058, 0.151, 
  23940., 0.145, 0.125, 8., "tests performed", 8.62535*^6, 5.819656*^6, 
  2.805694*^6, 107549., 125527., 5.24, 3.53, 1.7, 762., 83.33, 1.64689383*^8, 
  1265.036, 27.5, 5.098, 3.262, 3523.984, 14.8, 298.003, 8.38, 1., 44.7, 
  34.808, 0.8, 72.59, 0.632}, {"BGD", "Asia", "Bangladesh", "2021-04-30", 
  759132., 2177., 2775.571, 11450., 57., 83., 4609.477, 13.219, 16.853, 
  69.525, 0.346, 0.504, 0.63, "", "", "", "", "", "", "", "", 21046., 
  5.465301*^6, 33.186, 0.128, 23247., 0.141, 0.119, 8.4, "tests performed", 
  "", "", "", "", 116924., "", "", "", 710., 83.33, 1.64689383*^8, 1265.036, 
  27.5, 5.098, 3.262, 3523.984, 14.8, 298.003, 8.38, 1., 44.7, 34.808, 0.8, 
  72.59, 0.632}, {"BGD", "Asia", "Bangladesh", "2021-05-01", 760584., 1452., 
  2597.714, 11510., 60., 79.714, 4618.294, 8.817, 15.773, 69.889, 0.364, 
  0.484, 0.62, "", "", "", "", "", "", "", "", 15117., 5.480418*^6, 33.277, 
  0.092, 22468., 0.136, 0.116, 8.6, "tests performed", "", "", "", "", 
  108320., "", "", "", 658., 83.33, 1.64689383*^8, 1265.036, 27.5, 5.098, 
  3.262, 3523.984, 14.8, 298.003, 8.38, 1., 44.7, 34.808, 0.8, 72.59, 0.632}, 
 {"BGD", "Asia", "Bangladesh", "2021-05-02", 761943., 1359., 2374.429, 
  11579., 69., 75.143, 4626.546, 8.252, 14.418, 70.308, 0.419, 0.456, 0.61, 
  "", "", "", "", "", "", "", "", 14158., 5.494576*^6, 33.363, 0.086, 21358., 
  0.13, 0.111, 9., "tests performed", 8.75595*^6, 5.819709*^6, 2.936241*^6, 
  "", 87241., 5.32, 3.53, 1.78, 530., 83.33, 1.64689383*^8, 1265.036, 27.5, 
  5.098, 3.262, 3523.984, 14.8, 298.003, 8.38, 1., 44.7, 34.808, 0.8, 72.59, 
  0.632}, {"BGD", "Asia", "Bangladesh", "2021-05-03", 763682., 1739., 
  2150.571, 11644., 65., 70.571, 4637.105, 10.559, 13.058, 70.703, 0.395, 
  0.429, 0.61, "", "", "", "", "", "", "", "", 13431., 5.508007*^6, 33.445, 
  0.082, 19593., 0.119, 0.11, 9.1, "tests performed", 8.842888*^6, 
  5.819719*^6, 3.023169*^6, 86938., 80768., 5.37, 3.53, 1.84, 490., 83.33, 
  1.64689383*^8, 1265.036, 27.5, 5.098, 3.262, 3523.984, 14.8, 298.003, 8.38, 
  1., 44.7, 34.808, 0.8, 72.59, 0.632}, {"BGD", "Asia", "Bangladesh", 
  "2021-05-04", 765596., 1914., 1991., 11705., 61., 68.143, 4648.727, 11.622, 
  12.089, 71.073, 0.37, 0.414, 0.62, "", "", "", "", "", "", "", "", 21984., 
  5.529991*^6, 33.578, 0.133, 19272., 0.117, 0.103, 9.7, "tests performed", 
  8.926466*^6, 5.819757*^6, 3.106709*^6, 83578., 75395., 5.42, 3.53, 1.89, 
  458., 83.33, 1.64689383*^8, 1265.036, 27.5, 5.098, 3.262, 3523.984, 14.8, 
  298.003, 8.38, 1., 44.7, 34.808, 0.8, 72.59, 0.632}, 
 {"BGD", "Asia", "Bangladesh", "2021-05-05", 767338., 1742., 1817.714, 
  11755., 50., 64.286, 4659.305, 10.577, 11.037, 71.377, 0.304, 0.39, 0.63, 
  "", "", "", "", "", "", "", "", 20284., 5.550275*^6, 33.701, 0.123, 18707., 
  0.114, 0.097, 10.3, "tests performed", 9.03032*^6, 5.819811*^6, 
  3.210509*^6, 103854., 73217., 5.48, 3.53, 1.95, 445., 83.33, 1.64689383*^8, 
  1265.036, 27.5, 5.098, 3.262, 3523.984, 14.8, 298.003, 8.38, 1., 44.7, 
  34.808, 0.8, 72.59, 0.632}, {"BGD", "Asia", "Bangladesh", "2021-05-06", 
  769160., 1822., 1743.571, 11796., 41., 57.571, 4670.368, 11.063, 10.587, 
  71.626, 0.249, 0.35, 0.66, "", "", "", "", "", "", "", "", 21585., 
  5.57186*^6, 33.833, 0.131, 18229., 0.111, 0.096, 10.5, "tests performed", 
  9.133278*^6, 5.819854*^6, 3.313424*^6, 102958., 72561., 5.55, 3.53, 2.01, 
  441., 83.33, 1.64689383*^8, 1265.036, 27.5, 5.098, 3.262, 3523.984, 14.8, 
  298.003, 8.38, 1., 44.7, 34.808, 0.8, 72.59, 0.632}, 
 {"BGD", "Asia", "Bangladesh", "2021-05-07", 770842., 1682., 1672.857, 
  11833., 37., 54.714, 4680.581, 10.213, 10.158, 71.85, 0.225, 0.332, 0.69, 
  "", "", "", "", "", "", "", "", 17013., 5.588873*^6, 33.936, 0.103, 17653., 
  0.107, 0.095, 10.6, "tests performed", "", "", "", "", 72636., "", "", "", 
  441., 83.33, 1.64689383*^8, 1265.036, 27.5, 5.098, 3.262, 3523.984, 14.8, 
  298.003, 8.38, 1., 44.7, 34.808, 0.8, 72.59, 0.632}, 
 {"BGD", "Asia", "Bangladesh", "2021-05-08", 772127., 1285., 1649., 11878., 
  45., 52.571, 4688.384, 7.803, 10.013, 72.124, 0.273, 0.319, 0.7, "", "", 
  "", "", "", "", "", "", 14703., 5.603576*^6, 34.025, 0.089, 17594., 0.107, 
  0.094, 10.7, "tests performed", 9.221387*^6, 5.819856*^6, 3.401531*^6, "", 
  72710., 5.6, 3.53, 2.07, 441., 83.33, 1.64689383*^8, 1265.036, 27.5, 5.098, 
  3.262, 3523.984, 14.8, 298.003, 8.38, 1., 44.7, 34.808, 0.8, 72.59, 0.632}, 
 {"BGD", "Asia", "Bangladesh", "2021-05-09", 773513., 1386., 1652.857, 
  11934., 56., 50.714, 4696.799, 8.416, 10.036, 72.464, 0.34, 0.308, 0.69, 
  "", "", "", "", "", "", "", "", 16915., 5.620491*^6, 34.128, 0.103, 17988., 
  0.109, 0.092, 10.9, "tests performed", 9.316086*^6, 5.8199*^6, 3.496186*^6, 
  94699., 80019., 5.66, 3.53, 2.12, 486., 83.33, 1.64689383*^8, 1265.036, 
  27.5, 5.098, 3.262, 3523.984, 14.8, 298.003, 8.38, 1., 44.7, 34.808, 0.8, 
  72.59, 0.632}, {"BGD", "Asia", "Bangladesh", "2021-05-10", 775027., 1514., 
  1620.714, 11972., 38., 46.857, 4705.992, 9.193, 9.841, 72.694, 0.231, 
  0.285, 0.66, "", "", "", "", "", "", "", "", 16848., 5.637339*^6, 34.23, 
  0.102, 18476., 0.112, 0.088, 11.4, "tests performed", "", "", "", "", 
  74553., "", "", "", 453., 83.33, 1.64689383*^8, 1265.036, 27.5, 5.098, 
  3.262, 3523.984, 14.8, 298.003, 8.38, 1., 44.7, 34.808, 0.8, 72.59, 0.632}, 
 {"BGD", "Asia", "Bangladesh", "2021-05-11", 776257., 1230., 1523., 12005., 
  33., 42.857, 4713.461, 7.469, 9.248, 72.895, 0.2, 0.26, 0.61, "", "", "", 
  "", "", "", "", "", 14184., 5.651523*^6, 34.316, 0.086, 17362., 0.105, 
  0.088, 11.4, "tests performed", 9.413433*^6, 5.81991*^6, 3.593523*^6, "", 
  69567., 5.72, 3.53, 2.18, 422., 83.33, 1.64689383*^8, 1265.036, 27.5, 
  5.098, 3.262, 3523.984, 14.8, 298.003, 8.38, 1., 44.7, 34.808, 0.8, 72.59, 
  0.632}, {"BGD", "Asia", "Bangladesh", "2021-05-12", 777397., 1140., 1437., 
  12045., 40., 41.429, 4720.383, 6.922, 8.726, 73.138, 0.243, 0.252, 0.59, 
  "", "", "", "", "", "", "", "", 15296., 5.666819*^6, 34.409, 0.093, 16649., 
  0.101, 0.086, 11.6, "tests performed", 9.471065*^6, 5.819912*^6, 
  3.651153*^6, 57632., 62964., 5.75, 3.53, 2.22, 382., 83.33, 1.64689383*^8, 
  1265.036, 27.5, 5.098, 3.262, 3523.984, 14.8, 298.003, 8.38, 1., 44.7, 
  34.808, 0.8, 72.59, 0.632}, {"BGD", "Asia", "Bangladesh", "2021-05-13", 
  778687., 1290., 1361., 12076., 31., 40., 4728.216, 7.833, 8.264, 73.326, 
  0.188, 0.243, 0.59, "", "", "", "", "", "", "", "", 13471., 5.68029*^6, 
  34.491, 0.082, 15490., 0.094, 0.088, 11.4, "tests performed", "", "", "", 
  "", 50003., "", "", "", 304., 83.33, 1.64689383*^8, 1265.036, 27.5, 5.098, 
  3.262, 3523.984, 14.8, 298.003, 8.38, 1., 44.7, 34.808, 0.8, 72.59, 0.632}, 
 {"BGD", "Asia", "Bangladesh", "2021-05-14", 779535., 848., 1241.857, 12102., 
  26., 38.429, 4733.365, 5.149, 7.541, 73.484, 0.158, 0.233, 0.57, "", "", 
  "", "", "", "", "", "", 7835., 5.688125*^6, 34.539, 0.048, 14179., 0.086, 
  0.088, 11.4, "tests performed", "", "", "", "", 45457., "", "", "", 276., 
  83.33, 1.64689383*^8, 1265.036, 27.5, 5.098, 3.262, 3523.984, 14.8, 
  298.003, 8.38, 1., 44.7, 34.808, 0.8, 72.59, 0.632}, 
 {"BGD", "Asia", "Bangladesh", "2021-05-15", 779796., 261., 1095.571, 12124., 
  22., 35.143, 4734.95, 1.585, 6.652, 73.617, 0.134, 0.213, 0.57, "", "", "", 
  "", "", "", "", "", 3758., 5.691883*^6, 34.561, 0.023, 12615., 0.077, 
  0.087, 11.5, "tests performed", "", "", "", "", 40911., "", "", "", 248., 
  83.33, 1.64689383*^8, 1265.036, 27.5, 5.098, 3.262, 3523.984, 14.8, 
  298.003, 8.38, 1., 44.7, 34.808, 0.8, 72.59, 0.632}, 
 {"BGD", "Asia", "Bangladesh", "2021-05-16", 780159., 363., 949.429, 12149., 
  25., 30.714, 4737.154, 2.204, 5.765, 73.769, 0.152, 0.186, 0.62, "", "", 
  "", "", "", "", "", "", 5430., 5.697313*^6, 34.594, 0.033, 10975., 0.067, 
  0.087, 11.6, "tests performed", 9.519995*^6, 5.819912*^6, 3.700083*^6, "", 
  29130., 5.78, 3.53, 2.25, 177., 83.33, 1.64689383*^8, 1265.036, 27.5, 
  5.098, 3.262, 3523.984, 14.8, 298.003, 8.38, 1., 44.7, 34.808, 0.8, 72.59, 
  0.632}, {"BGD", "Asia", "Bangladesh", "2021-05-17", 780857., 698., 832.857, 
  12181., 32., 29.857, 4741.392, 4.238, 5.057, 73.963, 0.194, 0.181, 0.72, 
  "", "", "", "", "", "", "", "", 10347., 5.70766*^6, 34.657, 0.063, 10046., 
  0.061, 0.083, 12.1, "tests performed", 9.576935*^6, 5.819912*^6, 
  3.757023*^6, 56940., 30311., 5.82, 3.53, 2.28, 184., 83.33, 1.64689383*^8, 
  1265.036, 27.5, 5.098, 3.262, 3523.984, 14.8, 298.003, 8.38, 1., 44.7, 
  34.808, 0.8, 72.59, 0.632}, {"BGD", "Asia", "Bangladesh", "2021-05-18", 
  782129., 1272., 838.857, 12211., 30., 29.429, 4749.116, 7.724, 5.094, 
  74.146, 0.182, 0.179, 0.86, "", "", "", "", "", "", "", "", 16855., 
  5.724515*^6, 34.759, 0.102, 10427., 0.063, 0.08, 12.4, "tests performed", 
  9.639289*^6, 5.823201*^6, 3.816088*^6, 62354., 32265., 5.85, 3.54, 2.32, 
  196., 83.33, 1.64689383*^8, 1265.036, 27.5, 5.098, 3.262, 3523.984, 14.8, 
  298.003, 8.38, 1., 44.7, 34.808, 0.8, 72.59, 0.632}, 
 {"BGD", "Asia", "Bangladesh", "2021-05-19", 783737., 1608., 905.714, 12248., 
  37., 29., 4758.88, 9.764, 5.5, 74.37, 0.225, 0.176, 0.98, "", "", "", "", 
  "", "", "", "", 20528., 5.745043*^6, 34.884, 0.125, 11175., 0.068, 0.081, 
  12.3, "tests performed", 9.650852*^6, 5.823201*^6, 3.827651*^6, 11563., 
  25684., 5.86, 3.54, 2.32, 156., 83.33, 1.64689383*^8, 1265.036, 27.5, 
  5.098, 3.262, 3523.984, 14.8, 298.003, 8.38, 1., 44.7, 34.808, 0.8, 72.59, 
  0.632}, {"BGD", "Asia", "Bangladesh", "2021-05-20", 785194., 1457., 
  929.571, 12284., 36., 29.714, 4767.727, 8.847, 5.644, 74.589, 0.219, 0.18, 
  1.05, "", "", "", "", "", "", "", "", 19437., 5.76448*^6, 35.002, 0.118, 
  12027., 0.073, 0.077, 12.9, "tests performed", 9.748408*^6, 5.823201*^6, 
  3.925207*^6, 97556., 37873., 5.92, 3.54, 2.38, 230., 83.33, 1.64689383*^8, 
  1265.036, 27.5, 5.098, 3.262, 3523.984, 14.8, 298.003, 8.38, 1., 44.7, 
  34.808, 0.8, 72.59, 0.632}, {"BGD", "Asia", "Bangladesh", "2021-05-21", 
  786698., 1504., 1023.286, 12310., 26., 29.714, 4776.859, 9.132, 6.213, 
  74.747, 0.158, 0.18, 1.08, "", "", "", "", "", "", "", "", 18294., 
  5.782774*^6, 35.113, 0.111, 13521., 0.082, 0.076, 13.2, "tests performed", 
  "", "", "", "", 39087., "", "", "", 237., 83.33, 1.64689383*^8, 1265.036, 
  27.5, 5.098, 3.262, 3523.984, 14.8, 298.003, 8.38, 1., 44.7, 34.808, 0.8, 
  72.59, 0.632}, {"BGD", "Asia", "Bangladesh", "2021-05-22", 787726., 1028., 
  1132.857, 12348., 38., 32., 4783.101, 6.242, 6.879, 74.978, 0.231, 0.194, 
  1.09, "", "", "", "", "", "", "", "", 12230., 5.795004*^6, 35.187, 0.074, 
  14732., 0.089, 0.077, 13., "tests performed", 9.789875*^6, 5.823201*^6, 
  3.966674*^6, "", 40302., 5.94, 3.54, 2.41, 245., 83.33, 1.64689383*^8, 
  1265.036, 27.5, 5.098, 3.262, 3523.984, 14.8, 298.003, 8.38, 1., 44.7, 
  34.808, 0.8, 72.59, 0.632}, {"BGD", "Asia", "Bangladesh", "2021-05-23", 
  789080., 1354., 1274.429, 12376., 28., 32.429, 4791.323, 8.222, 7.738, 
  75.148, 0.17, 0.197, 1.1, "", "", "", "", "", "", "", "", 15205., 
  5.810209*^6, 35.28, 0.092, 16128., 0.098, 0.079, 12.7, "tests performed", 
  "", "", "", "", 44139., "", "", "", 268., 83.33, 1.64689383*^8, 1265.036, 
  27.5, 5.098, 3.262, 3523.984, 14.8, 298.003, 8.38, 1., 44.7, 34.808, 0.8, 
  72.59, 0.632}, {"BGD", "Asia", "Bangladesh", "2021-05-24", 790521., 1441., 
  1380.571, 12401., 25., 31.429, 4800.073, 8.75, 8.383, 75.299, 0.152, 0.191, 
  1.09, "", "", "", "", "", "", "", "", 17683., 5.827892*^6, 35.387, 0.107, 
  17176., 0.104, 0.08, 12.4, "tests performed", 9.868062*^6, 5.823231*^6, 
  4.044831*^6, "", 41590., 5.99, 3.54, 2.46, 253., 66.67, 1.64689383*^8, 
  1265.036, 27.5, 5.098, 3.262, 3523.984, 14.8, 298.003, 8.38, 1., 44.7, 
  34.808, 0.8, 72.59, 0.632}, {"BGD", "Asia", "Bangladesh", "2021-05-25", 
  792196., 1675., 1438.143, 12441., 40., 32.857, 4810.243, 10.171, 8.732, 
  75.542, 0.243, 0.2, 1.07, "", "", "", "", "", "", "", "", 16624., 
  5.844516*^6, 35.488, 0.101, 17143., 0.104, 0.084, 11.9, "tests performed", 
  9.901717*^6, 5.823231*^6, 4.078486*^6, 33655., 37490., 6.01, 3.54, 2.48, 
  228., 66.67, 1.64689383*^8, 1265.036, 27.5, 5.098, 3.262, 3523.984, 14.8, 
  298.003, 8.38, 1., 44.7, 34.808, 0.8, 72.59, 0.632}, 
 {"BGD", "Asia", "Bangladesh", "2021-05-26", 793693., 1497., 1422.286, 
  12458., 17., 30., 4819.333, 9.09, 8.636, 75.645, 0.103, 0.182, 1.04, "", 
  "", "", "", "", "", "", "", 16434., 5.86095*^6, 35.588, 0.1, 16558., 0.101, 
  0.086, 11.6, "tests performed", "", "", "", "", 38502., "", "", "", 234., 
  66.67, 1.64689383*^8, 1265.036, 27.5, 5.098, 3.262, 3523.984, 14.8, 
  298.003, 8.38, 1., 44.7, 34.808, 0.8, 72.59, 0.632}, 
 {"BGD", "Asia", "Bangladesh", "2021-05-27", 794985., 1292., 1398.714, 
  12480., 22., 28., 4827.178, 7.845, 8.493, 75.779, 0.134, 0.17, 1.03, "", 
  "", "", "", "", "", "", "", 16434., 5.877384*^6, 35.688, 0.1, 16129., 
  0.098, 0.087, 11.5, "tests performed", 9.939018*^6, 5.823245*^6, 
  4.115773*^6, "", 27230., 6.04, 3.54, 2.5, 165., 66.67, 1.64689383*^8, 
  1265.036, 27.5, 5.098, 3.262, 3523.984, 14.8, 298.003, 8.38, 1., 44.7, 
  34.808, 0.8, 72.59, 0.632}, {"BGD", "Asia", "Bangladesh", "2021-05-28", 
  796343., 1358., 1377.857, 12511., 31., 28.714, 4835.424, 8.246, 8.366, 
  75.967, 0.188, 0.174, 1.05, "", "", "", "", "", "", "", "", 14606., 
  5.89199*^6, 35.776, 0.089, 15602., 0.095, 0.088, 11.3, "tests performed", 
  "", "", "", "", 25763., "", "", "", 156., 66.67, 1.64689383*^8, 1265.036, 
  27.5, 5.098, 3.262, 3523.984, 14.8, 298.003, 8.38, 1., 44.7, 34.808, 0.8, 
  72.59, 0.632}, {"BGD", "Asia", "Bangladesh", "2021-05-29", 797386., 1043., 
  1380., 12549., 38., 28.714, 4841.757, 6.333, 8.379, 76.198, 0.231, 0.174, 
  1.08, "", "", "", "", "", "", "", "", 13184., 5.905174*^6, 35.856, 0.08, 
  15739., 0.096, 0.088, 11.4, "tests performed", 9.959947*^6, 5.823245*^6, 
  4.136702*^6, "", 24296., 6.05, 3.54, 2.51, 148., 66.67, 1.64689383*^8, 
  1265.036, 27.5, 5.098, 3.262, 3523.984, 14.8, 298.003, 8.38, 1., 44.7, 
  34.808, 0.8, 72.59, 0.632}, {"BGD", "Asia", "Bangladesh", "2021-05-30", 
  798830., 1444., 1392.857, 12583., 34., 29.571, 4850.525, 8.768, 8.457, 
  76.404, 0.206, 0.18, 1.12, "", "", "", "", "", "", "", "", 14277., 
  5.919451*^6, 35.943, 0.087, 15606., 0.095, 0.089, 11.2, "tests performed", 
  9.979415*^6, 5.823245*^6, 4.15617*^6, 19468., 21492., 6.06, 3.54, 2.52, 
  131., 66.67, 1.64689383*^8, 1265.036, 27.5, 5.098, 3.262, 3523.984, 14.8, 
  298.003, 8.38, 1., 44.7, 34.808, 0.8, 72.59, 0.632}, 
 {"BGD", "Asia", "Bangladesh", "2021-05-31", 800540., 1710., 1431.286, 
  12619., 36., 31.143, 4860.908, 10.383, 8.691, 76.623, 0.219, 0.189, 1.15, 
  "", "", "", "", "", "", "", "", 18178., 5.937629*^6, 36.054, 0.11, 15677., 
  0.095, 0.091, 11., "tests performed", 9.991671*^6, 5.823245*^6, 
  4.168426*^6, 12256., 17658., 6.07, 3.54, 2.53, 107., 72.22, 1.64689383*^8, 
  1265.036, 27.5, 5.098, 3.262, 3523.984, 14.8, 298.003, 8.38, 1., 44.7, 
  34.808, 0.8, 72.59, 0.632}, {"BGD", "Asia", "Bangladesh", "2021-06-01", 
  802305., 1765., 1444.143, 12660., 41., 31.286, 4871.626, 10.717, 8.769, 
  76.872, 0.249, 0.19, 1.15, "", "", "", "", "", "", "", "", 18250., 
  5.955879*^6, 36.164, 0.111, 15909., 0.097, 0.091, 11., "tests performed", 
  9.992849*^6, 5.823245*^6, 4.169604*^6, 1178., 13019., 6.07, 3.54, 2.53, 
  79., 72.22, 1.64689383*^8, 1265.036, 27.5, 5.098, 3.262, 3523.984, 14.8, 
  298.003, 8.38, 1., 44.7, 34.808, 0.8, 72.59, 0.632}, 
 {"BGD", "Asia", "Bangladesh", "2021-06-02", 804293., 1988., 1514.286, 
  12694., 34., 33.714, 4883.697, 12.071, 9.195, 77.078, 0.206, 0.205, 1.16, 
  "", "", "", "", "", "", "", "", 20259., 5.976138*^6, 36.287, 0.123, 16455., 
  0.1, 0.092, 10.9, "tests performed", "", "", "", "", 12361., "", "", "", 
  75., 72.22, 1.64689383*^8, 1265.036, 27.5, 5.098, 3.262, 3523.984, 14.8, 
  298.003, 8.38, 1., 44.7, 34.808, 0.8, 72.59, 0.632}, 
 {"BGD", "Asia", "Bangladesh", "2021-06-03", 805980., 1687., 1570.714, 
  12724., 30., 34.857, 4893.94, 10.244, 9.537, 77.261, 0.182, 0.212, 1.17, 
  "", "", "", "", "", "", "", "", 16972., 5.99311*^6, 36.39, 0.103, 16532., 
  0.1, 0.095, 10.5, "tests performed", 1.0020942*^7, 5.823245*^6, 
  4.197697*^6, "", 11703., 6.08, 3.54, 2.55, 71., 72.22, 1.64689383*^8, 
  1265.036, 27.5, 5.098, 3.262, 3523.984, 14.8, 298.003, 8.38, 1., 44.7, 
  34.808, 0.8, 72.59, 0.632}, {"BGD", "Asia", "Bangladesh", "2021-06-04", 
  807867., 1887., 1646.286, 12758., 34., 35.286, 4905.398, 11.458, 9.996, 
  77.467, 0.206, 0.214, 1.18, "", "", "", "", "", "", "", "", 18151., 
  6.011261*^6, 36.501, 0.11, 17039., 0.103, 0.097, 10.3, "tests performed", 
  "", "", "", "", 10258., "", "", "", 62., 72.22, 1.64689383*^8, 1265.036, 
  27.5, 5.098, 3.262, 3523.984, 14.8, 298.003, 8.38, 1., 44.7, 34.808, 0.8, 
  72.59, 0.632}, {"BGD", "Asia", "Bangladesh", "2021-06-05", 809314., 1447., 
  1704., 12801., 43., 36., 4914.184, 8.786, 10.347, 77.728, 0.261, 0.219, 
  1.18, "", "", "", "", "", "", "", "", 13115., 6.024376*^6, 36.58, 0.08, 
  17029., 0.103, 0.1, 10., "tests performed", 1.0021634*^7, 5.823245*^6, 
  4.198389*^6, "", 8812., 6.09, 3.54, 2.55, 54., 72.22, 1.64689383*^8, 
  1265.036, 27.5, 5.098, 3.262, 3523.984, 14.8, 298.003, 8.38, 1., 44.7, 
  34.808, 0.8, 72.59, 0.632}, {"BGD", "Asia", "Bangladesh", "2021-06-06", 
  810990., 1676., 1737.143, 12839., 38., 36.571, 4924.361, 10.177, 10.548, 
  77.959, 0.231, 0.222, 1.17, "", "", "", "", "", "", "", "", 15613., 
  6.039989*^6, 36.675, 0.095, 17220., 0.105, 0.101, 9.9, "tests performed", 
  1.0034502*^7, 5.823245*^6, 4.211257*^6, 12868., 7870., 6.09, 3.54, 2.56, 
  48., 72.22, 1.64689383*^8, 1265.036, 27.5, 5.098, 3.262, 3523.984, 14.8, 
  298.003, 8.38, 1., 44.7, 34.808, 0.8, 72.59, 0.632}, 
 {"BGD", "Asia", "Bangladesh", "2021-06-07", 812960., 1970., 1774.286, 
  12869., 30., 35.714, 4936.323, 11.962, 10.774, 78.141, 0.182, 0.217, "", 
  "", "", "", "", "", "", "", "", 17169., 6.057158*^6, 36.779, 0.104, 17076., 
  0.104, 0.104, 9.6, "tests performed", "", "", "", "", "", "", "", "", "", 
  72.22, 1.64689383*^8, 1265.036, 27.5, 5.098, 3.262, 3523.984, 14.8, 
  298.003, 8.38, 1., 44.7, 34.808, 0.8, 72.59, 0.632}, 
 {"BRB", "North America", "Barbados", "2020-03-17", 2., 2., "", "", "", "", 
  6.96, 6.96, "", "", "", "", "", "", "", "", "", "", "", "", "", "", "", "", 
  "", "", "", "", "", "", "", "", "", "", "", "", "", "", "", 38.89, 287371., 
  664.463, 39.8, 14.952, 9.473, 16978.068, "", 170.05, 13.57, 1.9, 14.5, 
  88.469, 5.8, 79.19, 0.814}, {"BRB", "North America", "Barbados", 
  "2020-03-18", 2., 0., "", "", "", "", 6.96, 0., "", "", "", "", "", "", "", 
  "", "", "", "", "", "", "", "", "", "", "", "", "", "", "", "", "", "", "", 
  "", "", "", "", "", 38.89, 287371., 664.463, 39.8, 14.952, 9.473, 
  16978.068, "", 170.05, 13.57, 1.9, 14.5, 88.469, 5.8, 79.19, 0.814}, 
 {"BRB", "North America", "Barbados", "2020-03-19", 5., 3., "", "", "", "", 
  17.399, 10.439, "", "", "", "", "", "", "", "", "", "", "", "", "", "", "", 
  "", "", "", "", "", "", "", "", "", "", "", "", "", "", "", "", 50., 
  287371., 664.463, 39.8, 14.952, 9.473, 16978.068, "", 170.05, 13.57, 1.9, 
  14.5, 88.469, 5.8, 79.19, 0.814}, {"BRB", "North America", "Barbados", 
  "2020-03-20", 5., 0., "", "", "", "", 17.399, 0., "", "", "", "", "", "", 
  "", "", "", "", "", "", "", "", "", "", "", "", "", "", "", "", "", "", "", 
  "", "", "", "", "", "", 50., 287371., 664.463, 39.8, 14.952, 9.473, 
  16978.068, "", 170.05, 13.57, 1.9, 14.5, 88.469, 5.8, 79.19, 0.814}, 
 {"BRB", "North America", "Barbados", "2020-03-21", 6., 1., "", "", "", "", 
  20.879, 3.48, "", "", "", "", "", "", "", "", "", "", "", "", "", "", "", 
  "", "", "", "", "", "", "", "", "", "", "", "", "", "", "", "", 50., 
  287371., 664.463, 39.8, 14.952, 9.473, 16978.068, "", 170.05, 13.57, 1.9, 
  14.5, 88.469, 5.8, 79.19, 0.814}, {"BRB", "North America", "Barbados", 
  "2020-03-22", 14., 8., 2., "", "", 0., 48.718, 27.839, 6.96, "", "", 0., 
  "", "", "", "", "", "", "", "", "", "", "", "", "", "", "", "", "", "", "", 
  "", "", "", "", "", "", "", "", 50., 287371., 664.463, 39.8, 14.952, 9.473, 
  16978.068, "", 170.05, 13.57, 1.9, 14.5, 88.469, 5.8, 79.19, 0.814}, 
 {"BRB", "North America", "Barbados", "2020-03-23", 17., 3., 2.429, "", "", 
  0., 59.157, 10.439, 8.451, "", "", 0., "", "", "", "", "", "", "", "", "", 
  "", "", "", "", "", "", "", "", "", "", "", "", "", "", "", "", "", "", 
  50., 287371., 664.463, 39.8, 14.952, 9.473, 16978.068, "", 170.05, 13.57, 
  1.9, 14.5, 88.469, 5.8, 79.19, 0.814}, {"BRB", "North America", "Barbados", 
  "2020-03-24", 18., 1., 2.286, "", "", 0., 62.637, 3.48, 7.954, "", "", 0., 
  "", "", "", "", "", "", "", "", "", "", "", "", "", "", "", "", "", "", "", 
  "", "", "", "", "", "", "", "", 50., 287371., 664.463, 39.8, 14.952, 9.473, 
  16978.068, "", 170.05, 13.57, 1.9, 14.5, 88.469, 5.8, 79.19, 0.814}, 
 {"BRB", "North America", "Barbados", "2020-03-25", 18., 0., 2.286, "", "", 
  0., 62.637, 0., 7.954, "", "", 0., "", "", "", "", "", "", "", "", "", "", 
  "", "", "", "", "", "", "", "", "", "", "", "", "", "", "", "", "", 50., 
  287371., 664.463, 39.8, 14.952, 9.473, 16978.068, "", 170.05, 13.57, 1.9, 
  14.5, 88.469, 5.8, 79.19, 0.814}, {"BRB", "North America", "Barbados", 
  "2020-03-26", 18., 0., 1.857, "", "", 0., 62.637, 0., 6.463, "", "", 0., 
  "", "", "", "", "", "", "", "", "", "", "", "", "", "", "", "", "", "", "", 
  "", "", "", "", "", "", "", "", 50., 287371., 664.463, 39.8, 14.952, 9.473, 
  16978.068, "", 170.05, 13.57, 1.9, 14.5, 88.469, 5.8, 79.19, 0.814}, 
 {"BRB", "North America", "Barbados", "2020-03-27", 24., 6., 2.714, "", "", 
  0., 83.516, 20.879, 9.445, "", "", 0., "", "", "", "", "", "", "", "", "", 
  "", "", "", "", "", "", "", "", "", "", "", "", "", "", "", "", "", "", 
  50., 287371., 664.463, 39.8, 14.952, 9.473, 16978.068, "", 170.05, 13.57, 
  1.9, 14.5, 88.469, 5.8, 79.19, 0.814}, {"BRB", "North America", "Barbados", 
  "2020-03-28", 26., 2., 2.857, "", "", 0., 90.475, 6.96, 9.942, "", "", 0., 
  "", "", "", "", "", "", "", "", "", "", "", "", "", "", "", "", "", "", "", 
  "", "", "", "", "", "", "", "", 73.15, 287371., 664.463, 39.8, 14.952, 
  9.473, 16978.068, "", 170.05, 13.57, 1.9, 14.5, 88.469, 5.8, 79.19, 0.814}, 
 {"BRB", "North America", "Barbados", "2020-03-29", 33., 7., 2.714, "", "", 
  0., 114.834, 24.359, 9.445, "", "", 0., "", "", "", "", "", "", "", "", "", 
  "", "", "", "", "", "", "", "", "", "", "", "", "", "", "", "", "", "", 
  73.15, 287371., 664.463, 39.8, 14.952, 9.473, 16978.068, "", 170.05, 13.57, 
  1.9, 14.5, 88.469, 5.8, 79.19, 0.814}, {"BRB", "North America", "Barbados", 
  "2020-03-30", 33., 0., 2.286, "", "", 0., 114.834, 0., 7.954, "", "", 0., 
  "", "", "", "", "", "", "", "", "", "", "", "", "", "", "", "", "", "", "", 
  "", "", "", "", "", "", "", "", 73.15, 287371., 664.463, 39.8, 14.952, 
  9.473, 16978.068, "", 170.05, 13.57, 1.9, 14.5, 88.469, 5.8, 79.19, 0.814}, 
 {"BRB", "North America", "Barbados", "2020-03-31", 34., 1., 2.286, "", "", 
  0., 118.314, 3.48, 7.954, "", "", 0., "", "", "", "", "", "", "", "", "", 
  "", "", "", "", "", "", "", "", "", "", "", "", "", "", "", "", "", "", 
  73.15, 287371., 664.463, 39.8, 14.952, 9.473, 16978.068, "", 170.05, 13.57, 
  1.9, 14.5, 88.469, 5.8, 79.19, 0.814}, {"BRB", "North America", "Barbados", 
  "2020-04-01", 34., 0., 2.286, "", "", 0., 118.314, 0., 7.954, "", "", 0., 
  "", "", "", "", "", "", "", "", "", "", "", "", "", "", "", "", "", "", "", 
  "", "", "", "", "", "", "", "", 73.15, 287371., 664.463, 39.8, 14.952, 
  9.473, 16978.068, "", 170.05, 13.57, 1.9, 14.5, 88.469, 5.8, 79.19, 0.814}, 
 {"BRB", "North America", "Barbados", "2020-04-02", 46., 12., 4., "", "", 0., 
  160.072, 41.758, 13.919, "", "", 0., "", "", "", "", "", "", "", "", "", 
  "", "", "", "", "", "", "", "", "", "", "", "", "", "", "", "", "", "", 
  73.15, 287371., 664.463, 39.8, 14.952, 9.473, 16978.068, "", 170.05, 13.57, 
  1.9, 14.5, 88.469, 5.8, 79.19, 0.814}, {"BRB", "North America", "Barbados", 
  "2020-04-03", 51., 5., 3.857, "", "", 0., 177.471, 17.399, 13.422, "", "", 
  0., "", "", "", "", "", "", "", "", "", "", "", "", "", "", "", "", "", "", 
  "", "", "", "", "", "", "", "", "", 83.33, 287371., 664.463, 39.8, 14.952, 
  9.473, 16978.068, "", 170.05, 13.57, 1.9, 14.5, 88.469, 5.8, 79.19, 0.814}, 
 {"BRB", "North America", "Barbados", "2020-04-04", 52., 1., 3.714, "", "", 
  0., 180.951, 3.48, 12.925, "", "", 0., "", "", "", "", "", "", "", "", "", 
  "", "", "", "", "", "", "", "", "", "", "", "", "", "", "", "", "", "", 
  83.33, 287371., 664.463, 39.8, 14.952, 9.473, 16978.068, "", 170.05, 13.57, 
  1.9, 14.5, 88.469, 5.8, 79.19, 0.814}, {"BRB", "North America", "Barbados", 
  "2020-04-05", 56., 4., 3.286, 1., 1., 0.143, 194.87, 13.919, 11.434, 3.48, 
  3.48, 0.497, "", "", "", "", "", "", "", "", "", "", "", "", "", "", "", 
  "", "", "", "", "", "", "", "", "", "", "", "", 83.33, 287371., 664.463, 
  39.8, 14.952, 9.473, 16978.068, "", 170.05, 13.57, 1.9, 14.5, 88.469, 5.8, 
  79.19, 0.814}, {"BRB", "North America", "Barbados", "2020-04-06", 60., 4., 
  3.857, 2., 1., 0.286, 208.789, 13.919, 13.422, 6.96, 3.48, 0.994, "", "", 
  "", "", "", "", "", "", "", "", "", "", "", "", "", "", "", "", "", "", "", 
  "", "", "", "", "", "", 83.33, 287371., 664.463, 39.8, 14.952, 9.473, 
  16978.068, "", 170.05, 13.57, 1.9, 14.5, 88.469, 5.8, 79.19, 0.814}, 
 {"BRB", "North America", "Barbados", "2020-04-07", 63., 3., 4.143, 3., 1., 
  0.429, 219.229, 10.439, 14.416, 10.439, 3.48, 1.491, "", "", "", "", "", 
  "", "", "", "", "", "", "", "", "", "", "", "", "", "", "", "", "", "", "", 
  "", "", "", 83.33, 287371., 664.463, 39.8, 14.952, 9.473, 16978.068, "", 
  170.05, 13.57, 1.9, 14.5, 88.469, 5.8, 79.19, 0.814}, 
 {"BRB", "North America", "Barbados", "2020-04-08", 63., 0., 4.143, 3., 0., 
  0.429, 219.229, 0., 14.416, 10.439, 0., 1.491, "", "", "", "", "", "", "", 
  "", "", "", "", "", "", "", "", "", "", "", "", "", "", "", "", "", "", "", 
  "", 88.89, 287371., 664.463, 39.8, 14.952, 9.473, 16978.068, "", 170.05, 
  13.57, 1.9, 14.5, 88.469, 5.8, 79.19, 0.814}, 
 {"BRB", "North America", "Barbados", "2020-04-09", 66., 3., 2.857, 3., 0., 
  0.429, 229.668, 10.439, 9.942, 10.439, 0., 1.491, "", "", "", "", "", "", 
  "", "", "", "", "", "", "", "", "", "", "", "", "", "", "", "", "", "", "", 
  "", "", 88.89, 287371., 664.463, 39.8, 14.952, 9.473, 16978.068, "", 
  170.05, 13.57, 1.9, 14.5, 88.469, 5.8, 79.19, 0.814}, 
 {"BRB", "North America", "Barbados", "2020-04-10", 67., 1., 2.286, 4., 1., 
  0.571, 233.148, 3.48, 7.954, 13.919, 3.48, 1.988, "", "", "", "", "", "", 
  "", "", "", "", "", "", "", "", "", "", "", "", "", "", "", "", "", "", "", 
  "", "", 88.89, 287371., 664.463, 39.8, 14.952, 9.473, 16978.068, "", 
  170.05, 13.57, 1.9, 14.5, 88.469, 5.8, 79.19, 0.814}, 
 {"BRB", "North America", "Barbados", "2020-04-11", 68., 1., 2.286, 4., 0., 
  0.571, 236.628, 3.48, 7.954, 13.919, 0., 1.988, "", "", "", "", "", "", "", 
  "", "", "", "", "", "", "", "", "", "", "", "", "", "", "", "", "", "", "", 
  "", 88.89, 287371., 664.463, 39.8, 14.952, 9.473, 16978.068, "", 170.05, 
  13.57, 1.9, 14.5, 88.469, 5.8, 79.19, 0.814}, 
 {"BRB", "North America", "Barbados", "2020-04-12", 71., 3., 2.143, 4., 0., 
  0.429, 247.067, 10.439, 7.457, 13.919, 0., 1.491, "", "", "", "", "", "", 
  "", "", "", "", "", "", "", "", "", "", "", "", "", "", "", "", "", "", "", 
  "", "", 88.89, 287371., 664.463, 39.8, 14.952, 9.473, 16978.068, "", 
  170.05, 13.57, 1.9, 14.5, 88.469, 5.8, 79.19, 0.814}, 
 {"BRB", "North America", "Barbados", "2020-04-13", 72., 1., 1.714, 4., 0., 
  0.286, 250.547, 3.48, 5.965, 13.919, 0., 0.994, "", "", "", "", "", "", "", 
  "", "", "", "", "", "", "", "", "", "", "", "", "", "", "", "", "", "", "", 
  "", 88.89, 287371., 664.463, 39.8, 14.952, 9.473, 16978.068, "", 170.05, 
  13.57, 1.9, 14.5, 88.469, 5.8, 79.19, 0.814}, 
 {"BRB", "North America", "Barbados", "2020-04-14", 72., 0., 1.286, 4., 0., 
  0.143, 250.547, 0., 4.474, 13.919, 0., 0.497, "", "", "", "", "", "", "", 
  "", "", "", "", "", "", "", "", "", "", "", "", "", "", "", "", "", "", "", 
  "", 88.89, 287371., 664.463, 39.8, 14.952, 9.473, 16978.068, "", 170.05, 
  13.57, 1.9, 14.5, 88.469, 5.8, 79.19, 0.814}, 
 {"BRB", "North America", "Barbados", "2020-04-15", 73., 1., 1.429, 5., 1., 
  0.286, 254.027, 3.48, 4.971, 17.399, 3.48, 0.994, "", "", "", "", "", "", 
  "", "", "", "", "", "", "", "", "", "", "", "", "", "", "", "", "", "", "", 
  "", "", 88.89, 287371., 664.463, 39.8, 14.952, 9.473, 16978.068, "", 
  170.05, 13.57, 1.9, 14.5, 88.469, 5.8, 79.19, 0.814}, 
 {"BRB", "North America", "Barbados", "2020-04-16", 75., 2., 1.286, 5., 0., 
  0.286, 260.987, 6.96, 4.474, 17.399, 0., 0.994, "", "", "", "", "", "", "", 
  "", "", "", "", "", "", "", "", "", "", "", "", "", "", "", "", "", "", "", 
  "", 88.89, 287371., 664.463, 39.8, 14.952, 9.473, 16978.068, "", 170.05, 
  13.57, 1.9, 14.5, 88.469, 5.8, 79.19, 0.814}, 
 {"BRB", "North America", "Barbados", "2020-04-17", 75., 0., 1.143, 5., 0., 
  0.143, 260.987, 0., 3.977, 17.399, 0., 0.497, "", "", "", "", "", "", "", 
  "", "", "", "", "", "", "", "", "", "", "", "", "", "", "", "", "", "", "", 
  "", 88.89, 287371., 664.463, 39.8, 14.952, 9.473, 16978.068, "", 170.05, 
  13.57, 1.9, 14.5, 88.469, 5.8, 79.19, 0.814}, 
 {"BRB", "North America", "Barbados", "2020-04-18", 75., 0., 1., 5., 0., 
  0.143, 260.987, 0., 3.48, 17.399, 0., 0.497, "", "", "", "", "", "", "", 
  "", "", "", "", "", "", "", "", "", "", "", "", "", "", "", "", "", "", "", 
  "", 88.89, 287371., 664.463, 39.8, 14.952, 9.473, 16978.068, "", 170.05, 
  13.57, 1.9, 14.5, 88.469, 5.8, 79.19, 0.814}, 
 {"BRB", "North America", "Barbados", "2020-04-19", 75., 0., 0.571, 5., 0., 
  0.143, 260.987, 0., 1.988, 17.399, 0., 0.497, "", "", "", "", "", "", "", 
  "", "", "", "", "", "", "", "", "", "", "", "", "", "", "", "", "", "", "", 
  "", 88.89, 287371., 664.463, 39.8, 14.952, 9.473, 16978.068, "", 170.05, 
  13.57, 1.9, 14.5, 88.469, 5.8, 79.19, 0.814}, 
 {"BRB", "North America", "Barbados", "2020-04-20", 75., 0., 0.429, 5., 0., 
  0.143, 260.987, 0., 1.491, 17.399, 0., 0.497, "", "", "", "", "", "", "", 
  "", "", "", "", "", "", "", "", "", "", "", "", "", "", "", "", "", "", "", 
  "", 88.89, 287371., 664.463, 39.8, 14.952, 9.473, 16978.068, "", 170.05, 
  13.57, 1.9, 14.5, 88.469, 5.8, 79.19, 0.814}, 
 {"BRB", "North America", "Barbados", "2020-04-21", 75., 0., 0.429, 5., 0., 
  0.143, 260.987, 0., 1.491, 17.399, 0., 0.497, "", "", "", "", "", "", "", 
  "", "", "", "", "", "", "", "", "", "", "", "", "", "", "", "", "", "", "", 
  "", 88.89, 287371., 664.463, 39.8, 14.952, 9.473, 16978.068, "", 170.05, 
  13.57, 1.9, 14.5, 88.469, 5.8, 79.19, 0.814}, 
 {"BRB", "North America", "Barbados", "2020-04-22", 75., 0., 0.286, 5., 0., 
  0., 260.987, 0., 0.994, 17.399, 0., 0., "", "", "", "", "", "", "", "", "", 
  "", "", "", "", "", "", "", "", "", "", "", "", "", "", "", "", "", "", 
  88.89, 287371., 664.463, 39.8, 14.952, 9.473, 16978.068, "", 170.05, 13.57, 
  1.9, 14.5, 88.469, 5.8, 79.19, 0.814}, {"BRB", "North America", "Barbados", 
  "2020-04-23", 76., 1., 0.143, 6., 1., 0.143, 264.466, 3.48, 0.497, 20.879, 
  3.48, 0.497, "", "", "", "", "", "", "", "", "", "", "", "", "", "", "", 
  "", "", "", "", "", "", "", "", "", "", "", "", 88.89, 287371., 664.463, 
  39.8, 14.952, 9.473, 16978.068, "", 170.05, 13.57, 1.9, 14.5, 88.469, 5.8, 
  79.19, 0.814}, {"BRB", "North America", "Barbados", "2020-04-24", 77., 1., 
  0.286, 6., 0., 0.143, 267.946, 3.48, 0.994, 20.879, 0., 0.497, "", "", "", 
  "", "", "", "", "", "", "", "", "", "", "", "", "", "", "", "", "", "", "", 
  "", "", "", "", "", 88.89, 287371., 664.463, 39.8, 14.952, 9.473, 
  16978.068, "", 170.05, 13.57, 1.9, 14.5, 88.469, 5.8, 79.19, 0.814}, 
 {"BRB", "North America", "Barbados", "2020-04-25", 79., 2., 0.571, 6., 0., 
  0.143, 274.906, 6.96, 1.988, 20.879, 0., 0.497, "", "", "", "", "", "", "", 
  "", "", "", "", "", "", "", "", "", "", "", "", "", "", "", "", "", "", "", 
  "", 88.89, 287371., 664.463, 39.8, 14.952, 9.473, 16978.068, "", 170.05, 
  13.57, 1.9, 14.5, 88.469, 5.8, 79.19, 0.814}, 
 {"BRB", "North America", "Barbados", "2020-04-26", 79., 0., 0.571, 6., 0., 
  0.143, 274.906, 0., 1.988, 20.879, 0., 0.497, "", "", "", "", "", "", "", 
  "", "", "", "", "", "", "", "", "", "", "", "", "", "", "", "", "", "", "", 
  "", 88.89, 287371., 664.463, 39.8, 14.952, 9.473, 16978.068, "", 170.05, 
  13.57, 1.9, 14.5, 88.469, 5.8, 79.19, 0.814}, 
 {"BRB", "North America", "Barbados", "2020-04-27", 80., 1., 0.714, 6., 0., 
  0.143, 278.386, 3.48, 2.486, 20.879, 0., 0.497, "", "", "", "", "", "", "", 
  "", "", "", "", "", "", "", "", "", "", "", "", "", "", "", "", "", "", "", 
  "", 88.89, 287371., 664.463, 39.8, 14.952, 9.473, 16978.068, "", 170.05, 
  13.57, 1.9, 14.5, 88.469, 5.8, 79.19, 0.814}, 
 {"BRB", "North America", "Barbados", "2020-04-28", 80., 0., 0.714, 6., 0., 
  0.143, 278.386, 0., 2.486, 20.879, 0., 0.497, "", "", "", "", "", "", "", 
  "", "", "", "", "", "", "", "", "", "", "", "", "", "", "", "", "", "", "", 
  "", 88.89, 287371., 664.463, 39.8, 14.952, 9.473, 16978.068, "", 170.05, 
  13.57, 1.9, 14.5, 88.469, 5.8, 79.19, 0.814}, 
 {"BRB", "North America", "Barbados", "2020-04-29", 80., 0., 0.714, 7., 1., 
  0.286, 278.386, 0., 2.486, 24.359, 3.48, 0.994, "", "", "", "", "", "", "", 
  "", "", "", "", "", "", "", "", "", "", "", "", "", "", "", "", "", "", "", 
  "", 88.89, 287371., 664.463, 39.8, 14.952, 9.473, 16978.068, "", 170.05, 
  13.57, 1.9, 14.5, 88.469, 5.8, 79.19, 0.814}, 
 {"BRB", "North America", "Barbados", "2020-04-30", 81., 1., 0.714, 7., 0., 
  0.143, 281.866, 3.48, 2.486, 24.359, 0., 0.497, "", "", "", "", "", "", "", 
  "", "", "", "", "", "", "", "", "", "", "", "", "", "", "", "", "", "", "", 
  "", 88.89, 287371., 664.463, 39.8, 14.952, 9.473, 16978.068, "", 170.05, 
  13.57, 1.9, 14.5, 88.469, 5.8, 79.19, 0.814}, 
 {"BRB", "North America", "Barbados", "2020-05-01", 81., 0., 0.571, 7., 0., 
  0.143, 281.866, 0., 1.988, 24.359, 0., 0.497, "", "", "", "", "", "", "", 
  "", "", "", "", "", "", "", "", "", "", "", "", "", "", "", "", "", "", "", 
  "", 88.89, 287371., 664.463, 39.8, 14.952, 9.473, 16978.068, "", 170.05, 
  13.57, 1.9, 14.5, 88.469, 5.8, 79.19, 0.814}, 
 {"BRB", "North America", "Barbados", "2020-05-02", 81., 0., 0.286, 7., 0., 
  0.143, 281.866, 0., 0.994, 24.359, 0., 0.497, "", "", "", "", "", "", "", 
  "", "", "", "", "", "", "", "", "", "", "", "", "", "", "", "", "", "", "", 
  "", 88.89, 287371., 664.463, 39.8, 14.952, 9.473, 16978.068, "", 170.05, 
  13.57, 1.9, 14.5, 88.469, 5.8, 79.19, 0.814}, 
 {"BRB", "North America", "Barbados", "2020-05-03", 82., 1., 0.429, 7., 0., 
  0.143, 285.345, 3.48, 1.491, 24.359, 0., 0.497, "", "", "", "", "", "", "", 
  "", "", "", "", "", "", "", "", "", "", "", "", "", "", "", "", "", "", "", 
  "", 88.89, 287371., 664.463, 39.8, 14.952, 9.473, 16978.068, "", 170.05, 
  13.57, 1.9, 14.5, 88.469, 5.8, 79.19, 0.814}, 
 {"BRB", "North America", "Barbados", "2020-05-04", 82., 0., 0.286, 7., 0., 
  0.143, 285.345, 0., 0.994, 24.359, 0., 0.497, "", "", "", "", "", "", "", 
  "", "", "", "", "", "", "", "", "", "", "", "", "", "", "", "", "", "", "", 
  "", 81.48, 287371., 664.463, 39.8, 14.952, 9.473, 16978.068, "", 170.05, 
  13.57, 1.9, 14.5, 88.469, 5.8, 79.19, 0.814}, 
 {"BRB", "North America", "Barbados", "2020-05-05", 82., 0., 0.286, 7., 0., 
  0.143, 285.345, 0., 0.994, 24.359, 0., 0.497, "", "", "", "", "", "", "", 
  "", "", "", "", "", "", "", "", "", "", "", "", "", "", "", "", "", "", "", 
  "", 81.48, 287371., 664.463, 39.8, 14.952, 9.473, 16978.068, "", 170.05, 
  13.57, 1.9, 14.5, 88.469, 5.8, 79.19, 0.814}, 
 {"BRB", "North America", "Barbados", "2020-05-06", 82., 0., 0.286, 7., 0., 
  0., 285.345, 0., 0.994, 24.359, 0., 0., "", "", "", "", "", "", "", "", "", 
  "", "", "", "", "", "", "", "", "", "", "", "", "", "", "", "", "", "", 
  81.48, 287371., 664.463, 39.8, 14.952, 9.473, 16978.068, "", 170.05, 13.57, 
  1.9, 14.5, 88.469, 5.8, 79.19, 0.814}, {"BRB", "North America", "Barbados", 
  "2020-05-07", 82., 0., 0.143, 7., 0., 0., 285.345, 0., 0.497, 24.359, 0., 
  0., "", "", "", "", "", "", "", "", "", "", "", "", "", "", "", "", "", "", 
  "", "", "", "", "", "", "", "", "", 81.48, 287371., 664.463, 39.8, 14.952, 
  9.473, 16978.068, "", 170.05, 13.57, 1.9, 14.5, 88.469, 5.8, 79.19, 0.814}, 
 {"BRB", "North America", "Barbados", "2020-05-08", 83., 1., 0.286, 7., 0., 
  0., 288.825, 3.48, 0.994, 24.359, 0., 0., "", "", "", "", "", "", "", "", 
  "", "", "", "", "", "", "", "", "", "", "", "", "", "", "", "", "", "", "", 
  81.48, 287371., 664.463, 39.8, 14.952, 9.473, 16978.068, "", 170.05, 13.57, 
  1.9, 14.5, 88.469, 5.8, 79.19, 0.814}, {"BRB", "North America", "Barbados", 
  "2020-05-09", 84., 1., 0.429, 7., 0., 0., 292.305, 3.48, 1.491, 24.359, 0., 
  0., "", "", "", "", "", "", "", "", "", "", "", "", "", "", "", "", "", "", 
  "", "", "", "", "", "", "", "", "", 81.48, 287371., 664.463, 39.8, 14.952, 
  9.473, 16978.068, "", 170.05, 13.57, 1.9, 14.5, 88.469, 5.8, 79.19, 0.814}, 
 {"BRB", "North America", "Barbados", "2020-05-10", 84., 0., 0.286, 7., 0., 
  0., 292.305, 0., 0.994, 24.359, 0., 0., "", "", "", "", "", "", "", "", "", 
  "", "", "", "", "", "", "", "", "", "", "", "", "", "", "", "", "", "", 
  81.48, 287371., 664.463, 39.8, 14.952, 9.473, 16978.068, "", 170.05, 13.57, 
  1.9, 14.5, 88.469, 5.8, 79.19, 0.814}, {"BRB", "North America", "Barbados", 
  "2020-05-11", 84., 0., 0.286, 7., 0., 0., 292.305, 0., 0.994, 24.359, 0., 
  0., "", "", "", "", "", "", "", "", "", "", "", "", "", "", "", "", "", "", 
  "", "", "", "", "", "", "", "", "", 81.48, 287371., 664.463, 39.8, 14.952, 
  9.473, 16978.068, "", 170.05, 13.57, 1.9, 14.5, 88.469, 5.8, 79.19, 0.814}, 
 {"BRB", "North America", "Barbados", "2020-05-12", 85., 1., 0.429, 7., 0., 
  0., 295.785, 3.48, 1.491, 24.359, 0., 0., "", "", "", "", "", "", "", "", 
  "", "", "", "", "", "", "", "", "", "", "", "", "", "", "", "", "", "", "", 
  81.48, 287371., 664.463, 39.8, 14.952, 9.473, 16978.068, "", 170.05, 13.57, 
  1.9, 14.5, 88.469, 5.8, 79.19, 0.814}, {"BRB", "North America", "Barbados", 
  "2020-05-13", 85., 0., 0.429, 7., 0., 0., 295.785, 0., 1.491, 24.359, 0., 
  0., "", "", "", "", "", "", "", "", "", "", "", "", "", "", "", "", "", "", 
  "", "", "", "", "", "", "", "", "", 81.48, 287371., 664.463, 39.8, 14.952, 
  9.473, 16978.068, "", 170.05, 13.57, 1.9, 14.5, 88.469, 5.8, 79.19, 0.814}, 
 {"BRB", "North America", "Barbados", "2020-05-14", 85., 0., 0.429, 7., 0., 
  0., 295.785, 0., 1.491, 24.359, 0., 0., "", "", "", "", "", "", "", "", "", 
  "", "", "", "", "", "", "", "", "", "", "", "", "", "", "", "", "", "", 
  81.48, 287371., 664.463, 39.8, 14.952, 9.473, 16978.068, "", 170.05, 13.57, 
  1.9, 14.5, 88.469, 5.8, 79.19, 0.814}, {"BRB", "North America", "Barbados", 
  "2020-05-15", 85., 0., 0.286, 7., 0., 0., 295.785, 0., 0.994, 24.359, 0., 
```
