## Supplementary material for "Modeling the waves of Covid-19": forecasting program for later stages: world-6-7.txt (part 4 of 37)

```
  0., "", "", "", "", "", "", "", "", "", "", "", "", "", "", "", "", "", "", 
  "", "", "", "", "", "", "", "", "", 81.48, 287371., 664.463, 39.8, 14.952, 
  9.473, 16978.068, "", 170.05, 13.57, 1.9, 14.5, 88.469, 5.8, 79.19, 0.814}, 
 {"BRB", "North America", "Barbados", "2020-05-16", 86., 1., 0.286, 7., 0., 
  0., 299.265, 3.48, 0.994, 24.359, 0., 0., "", "", "", "", "", "", "", "", 
  "", "", "", "", "", "", "", "", "", "", "", "", "", "", "", "", "", "", "", 
  81.48, 287371., 664.463, 39.8, 14.952, 9.473, 16978.068, "", 170.05, 13.57, 
  1.9, 14.5, 88.469, 5.8, 79.19, 0.814}, {"BRB", "North America", "Barbados", 
  "2020-05-17", 88., 2., 0.571, 7., 0., 0., 306.224, 6.96, 1.988, 24.359, 0., 
  0., "", "", "", "", "", "", "", "", "", "", "", "", "", "", "", "", "", "", 
  "", "", "", "", "", "", "", "", "", 81.48, 287371., 664.463, 39.8, 14.952, 
  9.473, 16978.068, "", 170.05, 13.57, 1.9, 14.5, 88.469, 5.8, 79.19, 0.814}, 
 {"BRB", "North America", "Barbados", "2020-05-18", 88., 0., 0.571, 7., 0., 
  0., 306.224, 0., 1.988, 24.359, 0., 0., "", "", "", "", "", "", "", "", "", 
  "", "", "", "", "", "", "", "", "", "", "", "", "", "", "", "", "", "", 
  81.48, 287371., 664.463, 39.8, 14.952, 9.473, 16978.068, "", 170.05, 13.57, 
  1.9, 14.5, 88.469, 5.8, 79.19, 0.814}, {"BRB", "North America", "Barbados", 
  "2020-05-19", 90., 2., 0.714, 7., 0., 0., 313.184, 6.96, 2.486, 24.359, 0., 
  0., "", "", "", "", "", "", "", "", "", "", "", "", "", "", "", "", "", "", 
  "", "", "", "", "", "", "", "", "", 81.48, 287371., 664.463, 39.8, 14.952, 
  9.473, 16978.068, "", 170.05, 13.57, 1.9, 14.5, 88.469, 5.8, 79.19, 0.814}, 
 {"BRB", "North America", "Barbados", "2020-05-20", 90., 0., 0.714, 7., 0., 
  0., 313.184, 0., 2.486, 24.359, 0., 0., "", "", "", "", "", "", "", "", "", 
  "", "", "", "", "", "", "", "", "", "", "", "", "", "", "", "", "", "", 
  81.48, 287371., 664.463, 39.8, 14.952, 9.473, 16978.068, "", 170.05, 13.57, 
  1.9, 14.5, 88.469, 5.8, 79.19, 0.814}, {"BRB", "North America", "Barbados", 
  "2020-05-21", 90., 0., 0.714, 7., 0., 0., 313.184, 0., 2.486, 24.359, 0., 
  0., "", "", "", "", "", "", "", "", "", "", "", "", "", "", "", "", "", "", 
  "", "", "", "", "", "", "", "", "", 81.48, 287371., 664.463, 39.8, 14.952, 
  9.473, 16978.068, "", 170.05, 13.57, 1.9, 14.5, 88.469, 5.8, 79.19, 0.814}, 
 {"BRB", "North America", "Barbados", "2020-05-22", 90., 0., 0.714, 7., 0., 
  0., 313.184, 0., 2.486, 24.359, 0., 0., "", "", "", "", "", "", "", "", "", 
  "", "", "", "", "", "", "", "", "", "", "", "", "", "", "", "", "", "", 
  81.48, 287371., 664.463, 39.8, 14.952, 9.473, 16978.068, "", 170.05, 13.57, 
  1.9, 14.5, 88.469, 5.8, 79.19, 0.814}, {"BRB", "North America", "Barbados", 
  "2020-05-23", 92., 2., 0.857, 7., 0., 0., 320.144, 6.96, 2.983, 24.359, 0., 
  0., "", "", "", "", "", "", "", "", "", "", "", "", "", "", "", "", "", "", 
  "", "", "", "", "", "", "", "", "", 81.48, 287371., 664.463, 39.8, 14.952, 
  9.473, 16978.068, "", 170.05, 13.57, 1.9, 14.5, 88.469, 5.8, 79.19, 0.814}, 
 {"BRB", "North America", "Barbados", "2020-05-24", 92., 0., 0.571, 7., 0., 
  0., 320.144, 0., 1.988, 24.359, 0., 0., "", "", "", "", "", "", "", "", "", 
  "", "", "", "", "", "", "", "", "", "", "", "", "", "", "", "", "", "", 
  81.48, 287371., 664.463, 39.8, 14.952, 9.473, 16978.068, "", 170.05, 13.57, 
  1.9, 14.5, 88.469, 5.8, 79.19, 0.814}, {"BRB", "North America", "Barbados", 
  "2020-05-25", 92., 0., 0.571, 7., 0., 0., 320.144, 0., 1.988, 24.359, 0., 
  0., "", "", "", "", "", "", "", "", "", "", "", "", "", "", "", "", "", "", 
  "", "", "", "", "", "", "", "", "", 81.48, 287371., 664.463, 39.8, 14.952, 
  9.473, 16978.068, "", 170.05, 13.57, 1.9, 14.5, 88.469, 5.8, 79.19, 0.814}, 
 {"BRB", "North America", "Barbados", "2020-05-26", 92., 0., 0.286, 7., 0., 
  0., 320.144, 0., 0.994, 24.359, 0., 0., "", "", "", "", "", "", "", "", "", 
  "", "", "", "", "", "", "", "", "", "", "", "", "", "", "", "", "", "", 
  81.48, 287371., 664.463, 39.8, 14.952, 9.473, 16978.068, "", 170.05, 13.57, 
  1.9, 14.5, 88.469, 5.8, 79.19, 0.814}, {"BRB", "North America", "Barbados", 
  "2020-05-27", 92., 0., 0.286, 7., 0., 0., 320.144, 0., 0.994, 24.359, 0., 
  0., "", "", "", "", "", "", "", "", "", "", "", "", "", "", "", "", "", "", 
  "", "", "", "", "", "", "", "", "", 81.48, 287371., 664.463, 39.8, 14.952, 
  9.473, 16978.068, "", 170.05, 13.57, 1.9, 14.5, 88.469, 5.8, 79.19, 0.814}, 
 {"BRB", "North America", "Barbados", "2020-05-28", 92., 0., 0.286, 7., 0., 
  0., 320.144, 0., 0.994, 24.359, 0., 0., "", "", "", "", "", "", "", "", "", 
  "", "", "", "", "", "", "", "", "", "", "", "", "", "", "", "", "", "", 
  81.48, 287371., 664.463, 39.8, 14.952, 9.473, 16978.068, "", 170.05, 13.57, 
  1.9, 14.5, 88.469, 5.8, 79.19, 0.814}, {"BRB", "North America", "Barbados", 
  "2020-05-29", 92., 0., 0.286, 7., 0., 0., 320.144, 0., 0.994, 24.359, 0., 
  0., "", "", "", "", "", "", "", "", "", "", "", "", "", "", "", "", "", "", 
  "", "", "", "", "", "", "", "", "", 81.48, 287371., 664.463, 39.8, 14.952, 
  9.473, 16978.068, "", 170.05, 13.57, 1.9, 14.5, 88.469, 5.8, 79.19, 0.814}, 
 {"BRB", "North America", "Barbados", "2020-05-30", 92., 0., 0., 7., 0., 0., 
  320.144, 0., 0., 24.359, 0., 0., "", "", "", "", "", "", "", "", "", "", 
  "", "", "", "", "", "", "", "", "", "", "", "", "", "", "", "", "", 81.48, 
  287371., 664.463, 39.8, 14.952, 9.473, 16978.068, "", 170.05, 13.57, 1.9, 
  14.5, 88.469, 5.8, 79.19, 0.814}, {"BRB", "North America", "Barbados", 
  "2020-05-31", 92., 0., 0., 7., 0., 0., 320.144, 0., 0., 24.359, 0., 0., "", 
  "", "", "", "", "", "", "", "", "", "", "", "", "", "", "", "", "", "", "", 
  "", "", "", "", "", "", "", 81.48, 287371., 664.463, 39.8, 14.952, 9.473, 
  16978.068, "", 170.05, 13.57, 1.9, 14.5, 88.469, 5.8, 79.19, 0.814}, 
 {"BRB", "North America", "Barbados", "2020-06-01", 92., 0., 0., 7., 0., 0., 
  320.144, 0., 0., 24.359, 0., 0., "", "", "", "", "", "", "", "", "", "", 
  "", "", "", "", "", "", "", "", "", "", "", "", "", "", "", "", "", 78.7, 
  287371., 664.463, 39.8, 14.952, 9.473, 16978.068, "", 170.05, 13.57, 1.9, 
  14.5, 88.469, 5.8, 79.19, 0.814}, {"BRB", "North America", "Barbados", 
  "2020-06-02", 92., 0., 0., 7., 0., 0., 320.144, 0., 0., 24.359, 0., 0., "", 
  "", "", "", "", "", "", "", "", "", "", "", "", "", "", "", "", "", "", "", 
  "", "", "", "", "", "", "", 78.7, 287371., 664.463, 39.8, 14.952, 9.473, 
  16978.068, "", 170.05, 13.57, 1.9, 14.5, 88.469, 5.8, 79.19, 0.814}, 
 {"BRB", "North America", "Barbados", "2020-06-03", 92., 0., 0., 7., 0., 0., 
  320.144, 0., 0., 24.359, 0., 0., "", "", "", "", "", "", "", "", "", "", 
  "", "", "", "", "", "", "", "", "", "", "", "", "", "", "", "", "", 78.7, 
  287371., 664.463, 39.8, 14.952, 9.473, 16978.068, "", 170.05, 13.57, 1.9, 
  14.5, 88.469, 5.8, 79.19, 0.814}, {"BRB", "North America", "Barbados", 
  "2020-06-04", 92., 0., 0., 7., 0., 0., 320.144, 0., 0., 24.359, 0., 0., "", 
  "", "", "", "", "", "", "", "", "", "", "", "", "", "", "", "", "", "", "", 
  "", "", "", "", "", "", "", 78.7, 287371., 664.463, 39.8, 14.952, 9.473, 
  16978.068, "", 170.05, 13.57, 1.9, 14.5, 88.469, 5.8, 79.19, 0.814}, 
 {"BRB", "North America", "Barbados", "2020-06-05", 92., 0., 0., 7., 0., 0., 
  320.144, 0., 0., 24.359, 0., 0., "", "", "", "", "", "", "", "", "", "", 
  "", "", "", "", "", "", "", "", "", "", "", "", "", "", "", "", "", 78.7, 
  287371., 664.463, 39.8, 14.952, 9.473, 16978.068, "", 170.05, 13.57, 1.9, 
  14.5, 88.469, 5.8, 79.19, 0.814}, {"BRB", "North America", "Barbados", 
  "2020-06-06", 92., 0., 0., 7., 0., 0., 320.144, 0., 0., 24.359, 0., 0., "", 
  "", "", "", "", "", "", "", "", "", "", "", "", "", "", "", "", "", "", "", 
  "", "", "", "", "", "", "", 78.7, 287371., 664.463, 39.8, 14.952, 9.473, 
  16978.068, "", 170.05, 13.57, 1.9, 14.5, 88.469, 5.8, 79.19, 0.814}, 
 {"BRB", "North America", "Barbados", "2020-06-07", 92., 0., 0., 7., 0., 0., 
  320.144, 0., 0., 24.359, 0., 0., "", "", "", "", "", "", "", "", "", "", 
  "", "", "", "", "", "", "", "", "", "", "", "", "", "", "", "", "", 78.7, 
  287371., 664.463, 39.8, 14.952, 9.473, 16978.068, "", 170.05, 13.57, 1.9, 
  14.5, 88.469, 5.8, 79.19, 0.814}, {"BRB", "North America", "Barbados", 
  "2020-06-08", 92., 0., 0., 7., 0., 0., 320.144, 0., 0., 24.359, 0., 0., "", 
  "", "", "", "", "", "", "", "", "", "", "", "", "", "", "", "", "", "", "", 
  "", "", "", "", "", "", "", 75., 287371., 664.463, 39.8, 14.952, 9.473, 
  16978.068, "", 170.05, 13.57, 1.9, 14.5, 88.469, 5.8, 79.19, 0.814}, 
 {"BRB", "North America", "Barbados", "2020-06-09", 92., 0., 0., 7., 0., 0., 
  320.144, 0., 0., 24.359, 0., 0., "", "", "", "", "", "", "", "", "", "", 
  "", "", "", "", "", "", "", "", "", "", "", "", "", "", "", "", "", 75., 
  287371., 664.463, 39.8, 14.952, 9.473, 16978.068, "", 170.05, 13.57, 1.9, 
  14.5, 88.469, 5.8, 79.19, 0.814}, {"BRB", "North America", "Barbados", 
  "2020-06-10", 96., 4., 0.571, 7., 0., 0., 334.063, 13.919, 1.988, 24.359, 
  0., 0., "", "", "", "", "", "", "", "", "", "", "", "", "", "", "", "", "", 
  "", "", "", "", "", "", "", "", "", "", 75., 287371., 664.463, 39.8, 
  14.952, 9.473, 16978.068, "", 170.05, 13.57, 1.9, 14.5, 88.469, 5.8, 79.19, 
  0.814}, {"BRB", "North America", "Barbados", "2020-06-11", 96., 0., 0.571, 
  7., 0., 0., 334.063, 0., 1.988, 24.359, 0., 0., "", "", "", "", "", "", "", 
  "", "", "", "", "", "", "", "", "", "", "", "", "", "", "", "", "", "", "", 
  "", 75., 287371., 664.463, 39.8, 14.952, 9.473, 16978.068, "", 170.05, 
  13.57, 1.9, 14.5, 88.469, 5.8, 79.19, 0.814}, 
 {"BRB", "North America", "Barbados", "2020-06-12", 96., 0., 0.571, 7., 0., 
  0., 334.063, 0., 1.988, 24.359, 0., 0., "", "", "", "", "", "", "", "", "", 
  "", "", "", "", "", "", "", "", "", "", "", "", "", "", "", "", "", "", 
  75., 287371., 664.463, 39.8, 14.952, 9.473, 16978.068, "", 170.05, 13.57, 
  1.9, 14.5, 88.469, 5.8, 79.19, 0.814}, {"BRB", "North America", "Barbados", 
  "2020-06-13", 96., 0., 0.571, 7., 0., 0., 334.063, 0., 1.988, 24.359, 0., 
  0., "", "", "", "", "", "", "", "", "", "", "", "", "", "", "", "", "", "", 
  "", "", "", "", "", "", "", "", "", 75., 287371., 664.463, 39.8, 14.952, 
  9.473, 16978.068, "", 170.05, 13.57, 1.9, 14.5, 88.469, 5.8, 79.19, 0.814}, 
 {"BRB", "North America", "Barbados", "2020-06-14", 96., 0., 0.571, 7., 0., 
  0., 334.063, 0., 1.988, 24.359, 0., 0., "", "", "", "", "", "", "", "", "", 
  "", "", "", "", "", "", "", "", "", "", "", "", "", "", "", "", "", "", 
  75., 287371., 664.463, 39.8, 14.952, 9.473, 16978.068, "", 170.05, 13.57, 
  1.9, 14.5, 88.469, 5.8, 79.19, 0.814}, {"BRB", "North America", "Barbados", 
  "2020-06-15", 97., 1., 0.714, 7., 0., 0., 337.543, 3.48, 2.486, 24.359, 0., 
  0., "", "", "", "", "", "", "", "", "", "", "", "", "", "", "", "", "", "", 
  "", "", "", "", "", "", "", "", "", 66.67, 287371., 664.463, 39.8, 14.952, 
  9.473, 16978.068, "", 170.05, 13.57, 1.9, 14.5, 88.469, 5.8, 79.19, 0.814}, 
 {"BRB", "North America", "Barbados", "2020-06-16", 97., 0., 0.714, 7., 0., 
  0., 337.543, 0., 2.486, 24.359, 0., 0., "", "", "", "", "", "", "", "", "", 
  "", "", "", "", "", "", "", "", "", "", "", "", "", "", "", "", "", "", 
  66.67, 287371., 664.463, 39.8, 14.952, 9.473, 16978.068, "", 170.05, 13.57, 
  1.9, 14.5, 88.469, 5.8, 79.19, 0.814}, {"BRB", "North America", "Barbados", 
  "2020-06-17", 97., 0., 0.143, 7., 0., 0., 337.543, 0., 0.497, 24.359, 0., 
  0., "", "", "", "", "", "", "", "", "", "", "", "", "", "", "", "", "", "", 
  "", "", "", "", "", "", "", "", "", 66.67, 287371., 664.463, 39.8, 14.952, 
  9.473, 16978.068, "", 170.05, 13.57, 1.9, 14.5, 88.469, 5.8, 79.19, 0.814}, 
 {"BRB", "North America", "Barbados", "2020-06-18", 97., 0., 0.143, 7., 0., 
  0., 337.543, 0., 0.497, 24.359, 0., 0., "", "", "", "", "", "", "", "", "", 
  "", "", "", "", "", "", "", "", "", "", "", "", "", "", "", "", "", "", 
  66.67, 287371., 664.463, 39.8, 14.952, 9.473, 16978.068, "", 170.05, 13.57, 
  1.9, 14.5, 88.469, 5.8, 79.19, 0.814}, {"BRB", "North America", "Barbados", 
  "2020-06-19", 97., 0., 0.143, 7., 0., 0., 337.543, 0., 0.497, 24.359, 0., 
  0., "", "", "", "", "", "", "", "", "", "", "", "", "", "", "", "", "", "", 
  "", "", "", "", "", "", "", "", "", 66.67, 287371., 664.463, 39.8, 14.952, 
  9.473, 16978.068, "", 170.05, 13.57, 1.9, 14.5, 88.469, 5.8, 79.19, 0.814}, 
 {"BRB", "North America", "Barbados", "2020-06-20", 97., 0., 0.143, 7., 0., 
  0., 337.543, 0., 0.497, 24.359, 0., 0., "", "", "", "", "", "", "", "", "", 
  "", "", "", "", "", "", "", "", "", "", "", "", "", "", "", "", "", "", 
  66.67, 287371., 664.463, 39.8, 14.952, 9.473, 16978.068, "", 170.05, 13.57, 
  1.9, 14.5, 88.469, 5.8, 79.19, 0.814}, {"BRB", "North America", "Barbados", 
  "2020-06-21", 97., 0., 0.143, 7., 0., 0., 337.543, 0., 0.497, 24.359, 0., 
  0., "", "", "", "", "", "", "", "", "", "", "", "", "", "", "", "", "", "", 
  "", "", "", "", "", "", "", "", "", 66.67, 287371., 664.463, 39.8, 14.952, 
  9.473, 16978.068, "", 170.05, 13.57, 1.9, 14.5, 88.469, 5.8, 79.19, 0.814}, 
 {"BRB", "North America", "Barbados", "2020-06-22", 97., 0., 0., 7., 0., 0., 
  337.543, 0., 0., 24.359, 0., 0., "", "", "", "", "", "", "", "", "", "", 
  "", "", "", "", "", "", "", "", "", "", "", "", "", "", "", "", "", 66.67, 
  287371., 664.463, 39.8, 14.952, 9.473, 16978.068, "", 170.05, 13.57, 1.9, 
  14.5, 88.469, 5.8, 79.19, 0.814}, {"BRB", "North America", "Barbados", 
  "2020-06-23", 97., 0., 0., 7., 0., 0., 337.543, 0., 0., 24.359, 0., 0., "", 
  "", "", "", "", "", "", "", "", "", "", "", "", "", "", "", "", "", "", "", 
  "", "", "", "", "", "", "", 66.67, 287371., 664.463, 39.8, 14.952, 9.473, 
  16978.068, "", 170.05, 13.57, 1.9, 14.5, 88.469, 5.8, 79.19, 0.814}, 
 {"BRB", "North America", "Barbados", "2020-06-24", 97., 0., 0., 7., 0., 0., 
  337.543, 0., 0., 24.359, 0., 0., "", "", "", "", "", "", "", "", "", "", 
  "", "", "", "", "", "", "", "", "", "", "", "", "", "", "", "", "", 66.67, 
  287371., 664.463, 39.8, 14.952, 9.473, 16978.068, "", 170.05, 13.57, 1.9, 
  14.5, 88.469, 5.8, 79.19, 0.814}, {"BRB", "North America", "Barbados", 
  "2020-06-25", 97., 0., 0., 7., 0., 0., 337.543, 0., 0., 24.359, 0., 0., "", 
  "", "", "", "", "", "", "", "", "", "", "", "", "", "", "", "", "", "", "", 
  "", "", "", "", "", "", "", 66.67, 287371., 664.463, 39.8, 14.952, 9.473, 
  16978.068, "", 170.05, 13.57, 1.9, 14.5, 88.469, 5.8, 79.19, 0.814}, 
 {"BRB", "North America", "Barbados", "2020-06-26", 97., 0., 0., 7., 0., 0., 
  337.543, 0., 0., 24.359, 0., 0., "", "", "", "", "", "", "", "", "", "", 
  "", "", "", "", "", "", "", "", "", "", "", "", "", "", "", "", "", 66.67, 
  287371., 664.463, 39.8, 14.952, 9.473, 16978.068, "", 170.05, 13.57, 1.9, 
  14.5, 88.469, 5.8, 79.19, 0.814}, {"BRB", "North America", "Barbados", 
  "2020-06-27", 97., 0., 0., 7., 0., 0., 337.543, 0., 0., 24.359, 0., 0., "", 
  "", "", "", "", "", "", "", "", "", "", "", "", "", "", "", "", "", "", "", 
  "", "", "", "", "", "", "", 66.67, 287371., 664.463, 39.8, 14.952, 9.473, 
  16978.068, "", 170.05, 13.57, 1.9, 14.5, 88.469, 5.8, 79.19, 0.814}, 
 {"BRB", "North America", "Barbados", "2020-06-28", 97., 0., 0., 7., 0., 0., 
  337.543, 0., 0., 24.359, 0., 0., "", "", "", "", "", "", "", "", "", "", 
  "", "", "", "", "", "", "", "", "", "", "", "", "", "", "", "", "", 66.67, 
  287371., 664.463, 39.8, 14.952, 9.473, 16978.068, "", 170.05, 13.57, 1.9, 
  14.5, 88.469, 5.8, 79.19, 0.814}, {"BRB", "North America", "Barbados", 
  "2020-06-29", 97., 0., 0., 7., 0., 0., 337.543, 0., 0., 24.359, 0., 0., "", 
  "", "", "", "", "", "", "", "", "", "", "", "", "", "", "", "", "", "", "", 
  "", "", "", "", "", "", "", 66.67, 287371., 664.463, 39.8, 14.952, 9.473, 
  16978.068, "", 170.05, 13.57, 1.9, 14.5, 88.469, 5.8, 79.19, 0.814}, 
 {"BRB", "North America", "Barbados", "2020-06-30", 97., 0., 0., 7., 0., 0., 
  337.543, 0., 0., 24.359, 0., 0., "", "", "", "", "", "", "", "", "", "", 
  "", "", "", "", "", "", "", "", "", "", "", "", "", "", "", "", "", 66.67, 
  287371., 664.463, 39.8, 14.952, 9.473, 16978.068, "", 170.05, 13.57, 1.9, 
  14.5, 88.469, 5.8, 79.19, 0.814}, {"BRB", "North America", "Barbados", 
  "2020-07-01", 97., 0., 0., 7., 0., 0., 337.543, 0., 0., 24.359, 0., 0., "", 
  "", "", "", "", "", "", "", "", "", "", "", "", "", "", "", "", "", "", "", 
  "", "", "", "", "", "", "", 57.41, 287371., 664.463, 39.8, 14.952, 9.473, 
  16978.068, "", 170.05, 13.57, 1.9, 14.5, 88.469, 5.8, 79.19, 0.814}, 
 {"BRB", "North America", "Barbados", "2020-07-02", 97., 0., 0., 7., 0., 0., 
  337.543, 0., 0., 24.359, 0., 0., "", "", "", "", "", "", "", "", "", "", 
  "", "", "", "", "", "", "", "", "", "", "", "", "", "", "", "", "", 57.41, 
  287371., 664.463, 39.8, 14.952, 9.473, 16978.068, "", 170.05, 13.57, 1.9, 
  14.5, 88.469, 5.8, 79.19, 0.814}, {"BRB", "North America", "Barbados", 
  "2020-07-03", 97., 0., 0., 7., 0., 0., 337.543, 0., 0., 24.359, 0., 0., "", 
  "", "", "", "", "", "", "", "", "", "", "", "", "", "", "", "", "", "", "", 
  "", "", "", "", "", "", "", 57.41, 287371., 664.463, 39.8, 14.952, 9.473, 
  16978.068, "", 170.05, 13.57, 1.9, 14.5, 88.469, 5.8, 79.19, 0.814}, 
 {"BRB", "North America", "Barbados", "2020-07-04", 97., 0., 0., 7., 0., 0., 
  337.543, 0., 0., 24.359, 0., 0., "", "", "", "", "", "", "", "", "", "", 
  "", "", "", "", "", "", "", "", "", "", "", "", "", "", "", "", "", 57.41, 
  287371., 664.463, 39.8, 14.952, 9.473, 16978.068, "", 170.05, 13.57, 1.9, 
  14.5, 88.469, 5.8, 79.19, 0.814}, {"BRB", "North America", "Barbados", 
  "2020-07-05", 98., 1., 0.143, 7., 0., 0., 341.023, 3.48, 0.497, 24.359, 0., 
  0., "", "", "", "", "", "", "", "", "", "", "", "", "", "", "", "", "", "", 
  "", "", "", "", "", "", "", "", "", 57.41, 287371., 664.463, 39.8, 14.952, 
  9.473, 16978.068, "", 170.05, 13.57, 1.9, 14.5, 88.469, 5.8, 79.19, 0.814}, 
 {"BRB", "North America", "Barbados", "2020-07-06", 98., 0., 0.143, 7., 0., 
  0., 341.023, 0., 0.497, 24.359, 0., 0., "", "", "", "", "", "", "", "", "", 
  "", "", "", "", "", "", "", "", "", "", "", "", "", "", "", "", "", "", 
  57.41, 287371., 664.463, 39.8, 14.952, 9.473, 16978.068, "", 170.05, 13.57, 
  1.9, 14.5, 88.469, 5.8, 79.19, 0.814}, {"BRB", "North America", "Barbados", 
  "2020-07-07", 98., 0., 0.143, 7., 0., 0., 341.023, 0., 0.497, 24.359, 0., 
  0., "", "", "", "", "", "", "", "", "", "", "", "", "", "", "", "", "", "", 
  "", "", "", "", "", "", "", "", "", 57.41, 287371., 664.463, 39.8, 14.952, 
  9.473, 16978.068, "", 170.05, 13.57, 1.9, 14.5, 88.469, 5.8, 79.19, 0.814}, 
 {"BRB", "North America", "Barbados", "2020-07-08", 98., 0., 0.143, 7., 0., 
  0., 341.023, 0., 0.497, 24.359, 0., 0., "", "", "", "", "", "", "", "", "", 
  "", "", "", "", "", "", "", "", "", "", "", "", "", "", "", "", "", "", 
  57.41, 287371., 664.463, 39.8, 14.952, 9.473, 16978.068, "", 170.05, 13.57, 
  1.9, 14.5, 88.469, 5.8, 79.19, 0.814}, {"BRB", "North America", "Barbados", 
  "2020-07-09", 98., 0., 0.143, 7., 0., 0., 341.023, 0., 0.497, 24.359, 0., 
  0., "", "", "", "", "", "", "", "", "", "", "", "", "", "", "", "", "", "", 
  "", "", "", "", "", "", "", "", "", 57.41, 287371., 664.463, 39.8, 14.952, 
  9.473, 16978.068, "", 170.05, 13.57, 1.9, 14.5, 88.469, 5.8, 79.19, 0.814}, 
 {"BRB", "North America", "Barbados", "2020-07-10", 98., 0., 0.143, 7., 0., 
  0., 341.023, 0., 0.497, 24.359, 0., 0., "", "", "", "", "", "", "", "", "", 
  "", "", "", "", "", "", "", "", "", "", "", "", "", "", "", "", "", "", 
  57.41, 287371., 664.463, 39.8, 14.952, 9.473, 16978.068, "", 170.05, 13.57, 
  1.9, 14.5, 88.469, 5.8, 79.19, 0.814}, {"BRB", "North America", "Barbados", 
  "2020-07-11", 103., 5., 0.857, 7., 0., 0., 358.422, 17.399, 2.983, 24.359, 
  0., 0., "", "", "", "", "", "", "", "", "", "", "", "", "", "", "", "", "", 
  "", "", "", "", "", "", "", "", "", "", 57.41, 287371., 664.463, 39.8, 
  14.952, 9.473, 16978.068, "", 170.05, 13.57, 1.9, 14.5, 88.469, 5.8, 79.19, 
  0.814}, {"BRB", "North America", "Barbados", "2020-07-12", 103., 0., 0.714, 
  7., 0., 0., 358.422, 0., 2.486, 24.359, 0., 0., 0.49, "", "", "", "", "", 
  "", "", "", "", "", "", "", "", "", "", "", "", "", "", "", "", "", "", "", 
  "", "", 54.63, 287371., 664.463, 39.8, 14.952, 9.473, 16978.068, "", 
  170.05, 13.57, 1.9, 14.5, 88.469, 5.8, 79.19, 0.814}, 
 {"BRB", "North America", "Barbados", "2020-07-13", 103., 0., 0.714, 7., 0., 
  0., 358.422, 0., 2.486, 24.359, 0., 0., 0.49, "", "", "", "", "", "", "", 
  "", "", "", "", "", "", "", "", "", "", "", "", "", "", "", "", "", "", "", 
  54.63, 287371., 664.463, 39.8, 14.952, 9.473, 16978.068, "", 170.05, 13.57, 
  1.9, 14.5, 88.469, 5.8, 79.19, 0.814}, {"BRB", "North America", "Barbados", 
  "2020-07-14", 103., 0., 0.714, 7., 0., 0., 358.422, 0., 2.486, 24.359, 0., 
  0., 0.49, "", "", "", "", "", "", "", "", "", "", "", "", "", "", "", "", 
  "", "", "", "", "", "", "", "", "", "", 54.63, 287371., 664.463, 39.8, 
  14.952, 9.473, 16978.068, "", 170.05, 13.57, 1.9, 14.5, 88.469, 5.8, 79.19, 
  0.814}, {"BRB", "North America", "Barbados", "2020-07-15", 104., 1., 0.857, 
  7., 0., 0., 361.902, 3.48, 2.983, 24.359, 0., 0., 0.48, "", "", "", "", "", 
  "", "", "", "", "", "", "", "", "", "", "", "", "", "", "", "", "", "", "", 
  "", "", 54.63, 287371., 664.463, 39.8, 14.952, 9.473, 16978.068, "", 
  170.05, 13.57, 1.9, 14.5, 88.469, 5.8, 79.19, 0.814}, 
 {"BRB", "North America", "Barbados", "2020-07-16", 104., 0., 0.857, 7., 0., 
  0., 361.902, 0., 2.983, 24.359, 0., 0., 0.48, "", "", "", "", "", "", "", 
  "", "", "", "", "", "", "", "", "", "", "", "", "", "", "", "", "", "", "", 
  54.63, 287371., 664.463, 39.8, 14.952, 9.473, 16978.068, "", 170.05, 13.57, 
  1.9, 14.5, 88.469, 5.8, 79.19, 0.814}, {"BRB", "North America", "Barbados", 
  "2020-07-17", 104., 0., 0.857, 7., 0., 0., 361.902, 0., 2.983, 24.359, 0., 
  0., 0.48, "", "", "", "", "", "", "", "", "", "", "", "", "", "", "", "", 
  "", "", "", "", "", "", "", "", "", "", 54.63, 287371., 664.463, 39.8, 
  14.952, 9.473, 16978.068, "", 170.05, 13.57, 1.9, 14.5, 88.469, 5.8, 79.19, 
  0.814}, {"BRB", "North America", "Barbados", "2020-07-18", 104., 0., 0.143, 
  7., 0., 0., 361.902, 0., 0.497, 24.359, 0., 0., 0.49, "", "", "", "", "", 
  "", "", "", "", "", "", "", "", "", "", "", "", "", "", "", "", "", "", "", 
  "", "", 54.63, 287371., 664.463, 39.8, 14.952, 9.473, 16978.068, "", 
  170.05, 13.57, 1.9, 14.5, 88.469, 5.8, 79.19, 0.814}, 
 {"BRB", "North America", "Barbados", "2020-07-19", 105., 1., 0.286, 7., 0., 
  0., 365.381, 3.48, 0.994, 24.359, 0., 0., 0.49, "", "", "", "", "", "", "", 
  "", "", "", "", "", "", "", "", "", "", "", "", "", "", "", "", "", "", "", 
  54.63, 287371., 664.463, 39.8, 14.952, 9.473, 16978.068, "", 170.05, 13.57, 
  1.9, 14.5, 88.469, 5.8, 79.19, 0.814}, {"BRB", "North America", "Barbados", 
  "2020-07-20", 106., 1., 0.429, 7., 0., 0., 368.861, 3.48, 1.491, 24.359, 
  0., 0., 0.49, "", "", "", "", "", "", "", "", "", "", "", "", "", "", "", 
  "", "", "", "", "", "", "", "", "", "", "", 54.63, 287371., 664.463, 39.8, 
  14.952, 9.473, 16978.068, "", 170.05, 13.57, 1.9, 14.5, 88.469, 5.8, 79.19, 
  0.814}, {"BRB", "North America", "Barbados", "2020-07-21", 106., 0., 0.429, 
  7., 0., 0., 368.861, 0., 1.491, 24.359, 0., 0., 0.5, "", "", "", "", "", 
  "", "", "", "", "", "", "", "", "", "", "", "", "", "", "", "", "", "", "", 
  "", "", 54.63, 287371., 664.463, 39.8, 14.952, 9.473, 16978.068, "", 
  170.05, 13.57, 1.9, 14.5, 88.469, 5.8, 79.19, 0.814}, 
 {"BRB", "North America", "Barbados", "2020-07-22", 106., 0., 0.286, 7., 0., 
  0., 368.861, 0., 0.994, 24.359, 0., 0., 0.5, "", "", "", "", "", "", "", 
  "", "", "", "", "", "", "", "", "", "", "", "", "", "", "", "", "", "", "", 
  54.63, 287371., 664.463, 39.8, 14.952, 9.473, 16978.068, "", 170.05, 13.57, 
  1.9, 14.5, 88.469, 5.8, 79.19, 0.814}, {"BRB", "North America", "Barbados", 
  "2020-07-23", 106., 0., 0.286, 7., 0., 0., 368.861, 0., 0.994, 24.359, 0., 
  0., 0.51, "", "", "", "", "", "", "", "", "", "", "", "", "", "", "", "", 
  "", "", "", "", "", "", "", "", "", "", 50.93, 287371., 664.463, 39.8, 
  14.952, 9.473, 16978.068, "", 170.05, 13.57, 1.9, 14.5, 88.469, 5.8, 79.19, 
  0.814}, {"BRB", "North America", "Barbados", "2020-07-24", 108., 2., 0.571, 
  7., 0., 0., 375.821, 6.96, 1.988, 24.359, 0., 0., 0.52, "", "", "", "", "", 
  "", "", "", "", "", "", "", "", "", "", "", "", "", "", "", "", "", "", "", 
  "", "", 50.93, 287371., 664.463, 39.8, 14.952, 9.473, 16978.068, "", 
  170.05, 13.57, 1.9, 14.5, 88.469, 5.8, 79.19, 0.814}, 
 {"BRB", "North America", "Barbados", "2020-07-25", 108., 0., 0.571, 7., 0., 
  0., 375.821, 0., 1.988, 24.359, 0., 0., 0.52, "", "", "", "", "", "", "", 
  "", "", "", "", "", "", "", "", "", "", "", "", "", "", "", "", "", "", "", 
  45.37, 287371., 664.463, 39.8, 14.952, 9.473, 16978.068, "", 170.05, 13.57, 
  1.9, 14.5, 88.469, 5.8, 79.19, 0.814}, {"BRB", "North America", "Barbados", 
  "2020-07-26", 110., 2., 0.714, 7., 0., 0., 382.78, 6.96, 2.486, 24.359, 0., 
  0., 0.53, "", "", "", "", "", "", "", "", "", "", "", "", "", "", "", "", 
  "", "", "", "", "", "", "", "", "", "", 45.37, 287371., 664.463, 39.8, 
  14.952, 9.473, 16978.068, "", 170.05, 13.57, 1.9, 14.5, 88.469, 5.8, 79.19, 
  0.814}, {"BRB", "North America", "Barbados", "2020-07-27", 110., 0., 0.571, 
  7., 0., 0., 382.78, 0., 1.988, 24.359, 0., 0., 0.54, "", "", "", "", "", 
  "", "", "", "", "", "", "", "", "", "", "", "", "", "", "", "", "", "", "", 
  "", "", 45.37, 287371., 664.463, 39.8, 14.952, 9.473, 16978.068, "", 
  170.05, 13.57, 1.9, 14.5, 88.469, 5.8, 79.19, 0.814}, 
 {"BRB", "North America", "Barbados", "2020-07-28", 110., 0., 0.571, 7., 0., 
  0., 382.78, 0., 1.988, 24.359, 0., 0., 0.55, "", "", "", "", "", "", "", 
  "", "", "", "", "", "", "", "", "", "", "", "", "", "", "", "", "", "", "", 
  45.37, 287371., 664.463, 39.8, 14.952, 9.473, 16978.068, "", 170.05, 13.57, 
  1.9, 14.5, 88.469, 5.8, 79.19, 0.814}, {"BRB", "North America", "Barbados", 
  "2020-07-29", 110., 0., 0.571, 7., 0., 0., 382.78, 0., 1.988, 24.359, 0., 
  0., 0.56, "", "", "", "", "", "", "", "", "", "", "", "", "", "", "", "", 
  "", "", "", "", "", "", "", "", "", "", 45.37, 287371., 664.463, 39.8, 
  14.952, 9.473, 16978.068, "", 170.05, 13.57, 1.9, 14.5, 88.469, 5.8, 79.19, 
  0.814}, {"BRB", "North America", "Barbados", "2020-07-30", 110., 0., 0.571, 
  7., 0., 0., 382.78, 0., 1.988, 24.359, 0., 0., 0.57, "", "", "", "", "", 
  "", "", "", "", "", "", "", "", "", "", "", "", "", "", "", "", "", "", "", 
  "", "", 45.37, 287371., 664.463, 39.8, 14.952, 9.473, 16978.068, "", 
  170.05, 13.57, 1.9, 14.5, 88.469, 5.8, 79.19, 0.814}, 
 {"BRB", "North America", "Barbados", "2020-07-31", 110., 0., 0.286, 7., 0., 
  0., 382.78, 0., 0.994, 24.359, 0., 0., 0.58, "", "", "", "", "", "", "", 
  "", "", "", "", "", "", "", "", "", "", "", "", "", "", "", "", "", "", "", 
  45.37, 287371., 664.463, 39.8, 14.952, 9.473, 16978.068, "", 170.05, 13.57, 
  1.9, 14.5, 88.469, 5.8, 79.19, 0.814}, {"BRB", "North America", "Barbados", 
  "2020-08-01", 122., 12., 2., 7., 0., 0., 424.538, 41.758, 6.96, 24.359, 0., 
  0., 0.6, "", "", "", "", "", "", "", "", "", "", "", "", "", "", "", "", 
  "", "", "", "", "", "", "", "", "", "", 45.37, 287371., 664.463, 39.8, 
  14.952, 9.473, 16978.068, "", 170.05, 13.57, 1.9, 14.5, 88.469, 5.8, 79.19, 
  0.814}, {"BRB", "North America", "Barbados", "2020-08-02", 132., 10., 
  3.143, 7., 0., 0., 459.337, 34.798, 10.937, 24.359, 0., 0., 0.61, "", "", 
  "", "", "", "", "", "", "", "", "", "", "", "", "", "", "", "", "", "", "", 
  "", "", "", "", "", 45.37, 287371., 664.463, 39.8, 14.952, 9.473, 
  16978.068, "", 170.05, 13.57, 1.9, 14.5, 88.469, 5.8, 79.19, 0.814}, 
 {"BRB", "North America", "Barbados", "2020-08-03", 132., 0., 3.143, 7., 0., 
  0., 459.337, 0., 10.937, 24.359, 0., 0., 0.62, "", "", "", "", "", "", "", 
  "", "", "", "", "", "", "", "", "", "", "", "", "", "", "", "", "", "", "", 
  48.15, 287371., 664.463, 39.8, 14.952, 9.473, 16978.068, "", 170.05, 13.57, 
  1.9, 14.5, 88.469, 5.8, 79.19, 0.814}, {"BRB", "North America", "Barbados", 
  "2020-08-04", 132., 0., 3.143, 7., 0., 0., 459.337, 0., 10.937, 24.359, 0., 
  0., 0.63, "", "", "", "", "", "", "", "", "", "", "", "", "", "", "", "", 
  "", "", "", "", "", "", "", "", "", "", 48.15, 287371., 664.463, 39.8, 
  14.952, 9.473, 16978.068, "", 170.05, 13.57, 1.9, 14.5, 88.469, 5.8, 79.19, 
  0.814}, {"BRB", "North America", "Barbados", "2020-08-05", 133., 1., 3.286, 
  7., 0., 0., 462.816, 3.48, 11.434, 24.359, 0., 0., 0.64, "", "", "", "", 
  "", "", "", "", "", "", "", "", "", "", "", "", "", "", "", "", "", "", "", 
  "", "", "", 48.15, 287371., 664.463, 39.8, 14.952, 9.473, 16978.068, "", 
  170.05, 13.57, 1.9, 14.5, 88.469, 5.8, 79.19, 0.814}, 
 {"BRB", "North America", "Barbados", "2020-08-06", 133., 0., 3.286, 7., 0., 
  0., 462.816, 0., 11.434, 24.359, 0., 0., 0.65, "", "", "", "", "", "", "", 
  "", "", "", "", "", "", "", "", "", "", "", "", "", "", "", "", "", "", "", 
  48.15, 287371., 664.463, 39.8, 14.952, 9.473, 16978.068, "", 170.05, 13.57, 
  1.9, 14.5, 88.469, 5.8, 79.19, 0.814}, {"BRB", "North America", "Barbados", 
  "2020-08-07", 138., 5., 4., 7., 0., 0., 480.215, 17.399, 13.919, 24.359, 
  0., 0., 0.66, "", "", "", "", "", "", "", "", "", "", "", "", "", "", "", 
  "", "", "", "", "", "", "", "", "", "", "", 48.15, 287371., 664.463, 39.8, 
  14.952, 9.473, 16978.068, "", 170.05, 13.57, 1.9, 14.5, 88.469, 5.8, 79.19, 
  0.814}, {"BRB", "North America", "Barbados", "2020-08-08", 138., 0., 2.286, 
  7., 0., 0., 480.215, 0., 7.954, 24.359, 0., 0., 0.67, "", "", "", "", "", 
  "", "", "", "", "", "", "", "", "", "", "", "", "", "", "", "", "", "", "", 
  "", "", 48.15, 287371., 664.463, 39.8, 14.952, 9.473, 16978.068, "", 
  170.05, 13.57, 1.9, 14.5, 88.469, 5.8, 79.19, 0.814}, 
 {"BRB", "North America", "Barbados", "2020-08-09", 142., 4., 1.429, 7., 0., 
  0., 494.135, 13.919, 4.971, 24.359, 0., 0., 0.68, "", "", "", "", "", "", 
  "", "", "", "", "", "", "", "", "", "", "", "", "", "", "", "", "", "", "", 
  "", 48.15, 287371., 664.463, 39.8, 14.952, 9.473, 16978.068, "", 170.05, 
  13.57, 1.9, 14.5, 88.469, 5.8, 79.19, 0.814}, 
 {"BRB", "North America", "Barbados", "2020-08-10", 142., 0., 1.429, 7., 0., 
  0., 494.135, 0., 4.971, 24.359, 0., 0., 0.68, "", "", "", "", "", "", "", 
  "", "", "", "", "", "", "", "", "", "", "", "", "", "", "", "", "", "", "", 
  48.15, 287371., 664.463, 39.8, 14.952, 9.473, 16978.068, "", 170.05, 13.57, 
  1.9, 14.5, 88.469, 5.8, 79.19, 0.814}, {"BRB", "North America", "Barbados", 
  "2020-08-11", 143., 1., 1.571, 7., 0., 0., 497.615, 3.48, 5.468, 24.359, 
  0., 0., 0.69, "", "", "", "", "", "", "", "", "", "", "", "", "", "", "", 
  "", "", "", "", "", "", "", "", "", "", "", 48.15, 287371., 664.463, 39.8, 
  14.952, 9.473, 16978.068, "", 170.05, 13.57, 1.9, 14.5, 88.469, 5.8, 79.19, 
  0.814}, {"BRB", "North America", "Barbados", "2020-08-12", 144., 1., 1.571, 
  7., 0., 0., 501.094, 3.48, 5.468, 24.359, 0., 0., 0.7, "", "", "", "", "", 
  "", "", "", "", "", "", "", "", "", "", "", "", "", "", "", "", "", "", "", 
  "", "", 48.15, 287371., 664.463, 39.8, 14.952, 9.473, 16978.068, "", 
  170.05, 13.57, 1.9, 14.5, 88.469, 5.8, 79.19, 0.814}, 
 {"BRB", "North America", "Barbados", "2020-08-13", 144., 0., 1.571, 7., 0., 
  0., 501.094, 0., 5.468, 24.359, 0., 0., 0.71, "", "", "", "", "", "", "", 
  "", "", "", "", "", "", "", "", "", "", "", "", "", "", "", "", "", "", "", 
  48.15, 287371., 664.463, 39.8, 14.952, 9.473, 16978.068, "", 170.05, 13.57, 
  1.9, 14.5, 88.469, 5.8, 79.19, 0.814}, {"BRB", "North America", "Barbados", 
  "2020-08-14", 148., 4., 1.429, 7., 0., 0., 515.014, 13.919, 4.971, 24.359, 
  0., 0., 0.72, "", "", "", "", "", "", "", "", "", "", "", "", "", "", "", 
  "", "", "", "", "", "", "", "", "", "", "", 48.15, 287371., 664.463, 39.8, 
  14.952, 9.473, 16978.068, "", 170.05, 13.57, 1.9, 14.5, 88.469, 5.8, 79.19, 
  0.814}, {"BRB", "North America", "Barbados", "2020-08-15", 150., 2., 1.714, 
  7., 0., 0., 521.973, 6.96, 5.965, 24.359, 0., 0., 0.72, "", "", "", "", "", 
  "", "", "", "", "", "", "", "", "", "", "", "", "", "", "", "", "", "", "", 
  "", "", 48.15, 287371., 664.463, 39.8, 14.952, 9.473, 16978.068, "", 
  170.05, 13.57, 1.9, 14.5, 88.469, 5.8, 79.19, 0.814}, 
 {"BRB", "North America", "Barbados", "2020-08-16", 151., 1., 1.286, 7., 0., 
  0., 525.453, 3.48, 4.474, 24.359, 0., 0., 0.73, "", "", "", "", "", "", "", 
  "", "", "", "", "", "", "", "", "", "", "", "", "", "", "", "", "", "", "", 
  48.15, 287371., 664.463, 39.8, 14.952, 9.473, 16978.068, "", 170.05, 13.57, 
  1.9, 14.5, 88.469, 5.8, 79.19, 0.814}, {"BRB", "North America", "Barbados", 
  "2020-08-17", 152., 1., 1.429, 7., 0., 0., 528.933, 3.48, 4.971, 24.359, 
  0., 0., 0.73, "", "", "", "", "", "", "", "", "", "", "", "", "", "", "", 
  "", "", "", "", "", "", "", "", "", "", "", 48.15, 287371., 664.463, 39.8, 
  14.952, 9.473, 16978.068, "", 170.05, 13.57, 1.9, 14.5, 88.469, 5.8, 79.19, 
  0.814}, {"BRB", "North America", "Barbados", "2020-08-18", 153., 1., 1.429, 
  7., 0., 0., 532.413, 3.48, 4.971, 24.359, 0., 0., 0.74, "", "", "", "", "", 
  "", "", "", "", "", "", "", "", "", "", "", "", "", "", "", "", "", "", "", 
  "", "", 48.15, 287371., 664.463, 39.8, 14.952, 9.473, 16978.068, "", 
  170.05, 13.57, 1.9, 14.5, 88.469, 5.8, 79.19, 0.814}, 
 {"BRB", "North America", "Barbados", "2020-08-19", 155., 2., 1.571, 7., 0., 
  0., 539.372, 6.96, 5.468, 24.359, 0., 0., 0.74, "", "", "", "", "", "", "", 
  "", "", "", "", "", "", "", "", "", "", "", "", "", "", "", "", "", "", "", 
  48.15, 287371., 664.463, 39.8, 14.952, 9.473, 16978.068, "", 170.05, 13.57, 
  1.9, 14.5, 88.469, 5.8, 79.19, 0.814}, {"BRB", "North America", "Barbados", 
  "2020-08-20", 156., 1., 1.714, 7., 0., 0., 542.852, 3.48, 5.965, 24.359, 
  0., 0., 0.75, "", "", "", "", "", "", "", "", "", "", "", "", "", "", "", 
  "", "", "", "", "", "", "", "", "", "", "", 48.15, 287371., 664.463, 39.8, 
  14.952, 9.473, 16978.068, "", 170.05, 13.57, 1.9, 14.5, 88.469, 5.8, 79.19, 
  0.814}, {"BRB", "North America", "Barbados", "2020-08-21", 157., 1., 1.286, 
  7., 0., 0., 546.332, 3.48, 4.474, 24.359, 0., 0., 0.75, "", "", "", "", "", 
  "", "", "", "", "", "", "", "", "", "", "", "", "", "", "", "", "", "", "", 
  "", "", 38.89, 287371., 664.463, 39.8, 14.952, 9.473, 16978.068, "", 
  170.05, 13.57, 1.9, 14.5, 88.469, 5.8, 79.19, 0.814}, 
 {"BRB", "North America", "Barbados", "2020-08-22", 158., 1., 1.143, 7., 0., 
  0., 549.812, 3.48, 3.977, 24.359, 0., 0., 0.76, "", "", "", "", "", "", "", 
  "", "", "", "", "", "", "", "", "", "", "", "", "", "", "", "", "", "", "", 
  38.89, 287371., 664.463, 39.8, 14.952, 9.473, 16978.068, "", 170.05, 13.57, 
  1.9, 14.5, 88.469, 5.8, 79.19, 0.814}, {"BRB", "North America", "Barbados", 
  "2020-08-23", 161., 3., 1.429, 7., 0., 0., 560.251, 10.439, 4.971, 24.359, 
  0., 0., 0.76, "", "", "", "", "", "", "", "", "", "", "", "", "", "", "", 
  "", "", "", "", "", "", "", "", "", "", "", 38.89, 287371., 664.463, 39.8, 
  14.952, 9.473, 16978.068, "", 170.05, 13.57, 1.9, 14.5, 88.469, 5.8, 79.19, 
  0.814}, {"BRB", "North America", "Barbados", "2020-08-24", 161., 0., 1.286, 
  7., 0., 0., 560.251, 0., 4.474, 24.359, 0., 0., 0.77, "", "", "", "", "", 
  "", "", "", "", "", "", "", "", "", "", "", "", "", "", "", "", "", "", "", 
  "", "", 38.89, 287371., 664.463, 39.8, 14.952, 9.473, 16978.068, "", 
  170.05, 13.57, 1.9, 14.5, 88.469, 5.8, 79.19, 0.814}, 
 {"BRB", "North America", "Barbados", "2020-08-25", 164., 3., 1.571, 7., 0., 
  0., 570.691, 10.439, 5.468, 24.359, 0., 0., 0.77, "", "", "", "", "", "", 
  "", "", "", "", "", "", "", "", "", "", "", "", "", "", "", "", "", "", "", 
  "", 38.89, 287371., 664.463, 39.8, 14.952, 9.473, 16978.068, "", 170.05, 
  13.57, 1.9, 14.5, 88.469, 5.8, 79.19, 0.814}, 
 {"BRB", "North America", "Barbados", "2020-08-26", 165., 1., 1.429, 7., 0., 
  0., 574.171, 3.48, 4.971, 24.359, 0., 0., 0.77, "", "", "", "", "", "", "", 
  "", "", "", "", "", "", "", "", "", "", "", "", "", "", "", "", "", "", "", 
  38.89, 287371., 664.463, 39.8, 14.952, 9.473, 16978.068, "", 170.05, 13.57, 
  1.9, 14.5, 88.469, 5.8, 79.19, 0.814}, {"BRB", "North America", "Barbados", 
  "2020-08-27", 165., 0., 1.286, 7., 0., 0., 574.171, 0., 4.474, 24.359, 0., 
  0., 0.77, "", "", "", "", "", "", "", "", "", "", "", "", "", "", "", "", 
  "", "", "", "", "", "", "", "", "", "", 38.89, 287371., 664.463, 39.8, 
  14.952, 9.473, 16978.068, "", 170.05, 13.57, 1.9, 14.5, 88.469, 5.8, 79.19, 
  0.814}, {"BRB", "North America", "Barbados", "2020-08-28", 166., 1., 1.286, 
  7., 0., 0., 577.65, 3.48, 4.474, 24.359, 0., 0., 0.77, "", "", "", "", "", 
  "", "", "", "", "", "", "", "", "", "", "", "", "", "", "", "", "", "", "", 
  "", "", 38.89, 287371., 664.463, 39.8, 14.952, 9.473, 16978.068, "", 
  170.05, 13.57, 1.9, 14.5, 88.469, 5.8, 79.19, 0.814}, 
 {"BRB", "North America", "Barbados", "2020-08-29", 170., 4., 1.714, 7., 0., 
  0., 591.57, 13.919, 5.965, 24.359, 0., 0., 0.77, "", "", "", "", "", "", 
  "", "", "", "", "", "", "", "", "", "", "", "", "", "", "", "", "", "", "", 
  "", 38.89, 287371., 664.463, 39.8, 14.952, 9.473, 16978.068, "", 170.05, 
  13.57, 1.9, 14.5, 88.469, 5.8, 79.19, 0.814}, 
 {"BRB", "North America", "Barbados", "2020-08-30", 173., 3., 1.714, 7., 0., 
  0., 602.009, 10.439, 5.965, 24.359, 0., 0., 0.77, "", "", "", "", "", "", 
  "", "", "", "", "", "", "", "", "", "", "", "", "", "", "", "", "", "", "", 
  "", 38.89, 287371., 664.463, 39.8, 14.952, 9.473, 16978.068, "", 170.05, 
  13.57, 1.9, 14.5, 88.469, 5.8, 79.19, 0.814}, 
 {"BRB", "North America", "Barbados", "2020-08-31", 174., 1., 1.857, 7., 0., 
  0., 605.489, 3.48, 6.463, 24.359, 0., 0., 0.76, "", "", "", "", "", "", "", 
  "", "", "", "", "", "", "", "", "", "", "", "", "", "", "", "", "", "", "", 
  38.89, 287371., 664.463, 39.8, 14.952, 9.473, 16978.068, "", 170.05, 13.57, 
  1.9, 14.5, 88.469, 5.8, 79.19, 0.814}, {"BRB", "North America", "Barbados", 
  "2020-09-01", 176., 2., 1.714, 7., 0., 0., 612.449, 6.96, 5.965, 24.359, 
  0., 0., 0.76, "", "", "", "", "", "", "", "", "", "", "", "", "", "", "", 
  "", "", "", "", "", "", "", "", "", "", "", 38.89, 287371., 664.463, 39.8, 
  14.952, 9.473, 16978.068, "", 170.05, 13.57, 1.9, 14.5, 88.469, 5.8, 79.19, 
  0.814}, {"BRB", "North America", "Barbados", "2020-09-02", 176., 0., 1.571, 
  7., 0., 0., 612.449, 0., 5.468, 24.359, 0., 0., 0.75, "", "", "", "", "", 
  "", "", "", "", "", "", "", "", "", "", "", "", "", "", "", "", "", "", "", 
  "", "", 38.89, 287371., 664.463, 39.8, 14.952, 9.473, 16978.068, "", 
  170.05, 13.57, 1.9, 14.5, 88.469, 5.8, 79.19, 0.814}, 
 {"BRB", "North America", "Barbados", "2020-09-03", 177., 1., 1.714, 7., 0., 
  0., 615.929, 3.48, 5.965, 24.359, 0., 0., 0.75, "", "", "", "", "", "", "", 
  "", "", "", "", "", "", "", "", "", "", "", "", "", "", "", "", "", "", "", 
  38.89, 287371., 664.463, 39.8, 14.952, 9.473, 16978.068, "", 170.05, 13.57, 
  1.9, 14.5, 88.469, 5.8, 79.19, 0.814}, {"BRB", "North America", "Barbados", 
  "2020-09-04", 178., 1., 1.714, 7., 0., 0., 619.408, 3.48, 5.965, 24.359, 
  0., 0., 0.74, "", "", "", "", "", "", "", "", "", "", "", "", "", "", "", 
  "", "", "", "", "", "", "", "", "", "", "", 38.89, 287371., 664.463, 39.8, 
  14.952, 9.473, 16978.068, "", 170.05, 13.57, 1.9, 14.5, 88.469, 5.8, 79.19, 
  0.814}, {"BRB", "North America", "Barbados", "2020-09-05", 178., 0., 1.143, 
  7., 0., 0., 619.408, 0., 3.977, 24.359, 0., 0., 0.74, "", "", "", "", "", 
  "", "", "", "", "", "", "", "", "", "", "", "", "", "", "", "", "", "", "", 
  "", "", 38.89, 287371., 664.463, 39.8, 14.952, 9.473, 16978.068, "", 
  170.05, 13.57, 1.9, 14.5, 88.469, 5.8, 79.19, 0.814}, 
 {"BRB", "North America", "Barbados", "2020-09-06", 178., 0., 0.714, 7., 0., 
  0., 619.408, 0., 2.486, 24.359, 0., 0., 0.73, "", "", "", "", "", "", "", 
  "", "", "", "", "", "", "", "", "", "", "", "", "", "", "", "", "", "", "", 
  38.89, 287371., 664.463, 39.8, 14.952, 9.473, 16978.068, "", 170.05, 13.57, 
  1.9, 14.5, 88.469, 5.8, 79.19, 0.814}, {"BRB", "North America", "Barbados", 
  "2020-09-07", 179., 1., 0.714, 7., 0., 0., 622.888, 3.48, 2.486, 24.359, 
  0., 0., 0.73, "", "", "", "", "", "", "", "", "", "", "", "", "", "", "", 
  "", "", "", "", "", "", "", "", "", "", "", 38.89, 287371., 664.463, 39.8, 
  14.952, 9.473, 16978.068, "", 170.05, 13.57, 1.9, 14.5, 88.469, 5.8, 79.19, 
  0.814}, {"BRB", "North America", "Barbados", "2020-09-08", 180., 1., 0.571, 
  7., 0., 0., 626.368, 3.48, 1.988, 24.359, 0., 0., 0.73, "", "", "", "", "", 
  "", "", "", "", "", "", "", "", "", "", "", "", "", "", "", "", "", "", "", 
  "", "", 38.89, 287371., 664.463, 39.8, 14.952, 9.473, 16978.068, "", 
  170.05, 13.57, 1.9, 14.5, 88.469, 5.8, 79.19, 0.814}, 
 {"BRB", "North America", "Barbados", "2020-09-09", 180., 0., 0.571, 7., 0., 
  0., 626.368, 0., 1.988, 24.359, 0., 0., 0.73, "", "", "", "", "", "", "", 
  "", "", "", "", "", "", "", "", "", "", "", "", "", "", "", "", "", "", "", 
  38.89, 287371., 664.463, 39.8, 14.952, 9.473, 16978.068, "", 170.05, 13.57, 
  1.9, 14.5, 88.469, 5.8, 79.19, 0.814}, {"BRB", "North America", "Barbados", 
  "2020-09-10", 180., 0., 0.429, 7., 0., 0., 626.368, 0., 1.491, 24.359, 0., 
  0., 0.73, "", "", "", "", "", "", "", "", "", "", "", "", "", "", "", "", 
  "", "", "", "", "", "", "", "", "", "", 38.89, 287371., 664.463, 39.8, 
  14.952, 9.473, 16978.068, "", 170.05, 13.57, 1.9, 14.5, 88.469, 5.8, 79.19, 
  0.814}, {"BRB", "North America", "Barbados", "2020-09-11", 180., 0., 0.286, 
  7., 0., 0., 626.368, 0., 0.994, 24.359, 0., 0., 0.73, "", "", "", "", "", 
  "", "", "", "", "", "", "", "", "", "", "", "", "", "", "", "", "", "", "", 
  "", "", 38.89, 287371., 664.463, 39.8, 14.952, 9.473, 16978.068, "", 
  170.05, 13.57, 1.9, 14.5, 88.469, 5.8, 79.19, 0.814}, 
 {"BRB", "North America", "Barbados", "2020-09-12", 180., 0., 0.286, 7., 0., 
  0., 626.368, 0., 0.994, 24.359, 0., 0., 0.74, "", "", "", "", "", "", "", 
  "", "", "", "", "", "", "", "", "", "", "", "", "", "", "", "", "", "", "", 
  38.89, 287371., 664.463, 39.8, 14.952, 9.473, 16978.068, "", 170.05, 13.57, 
  1.9, 14.5, 88.469, 5.8, 79.19, 0.814}, {"BRB", "North America", "Barbados", 
  "2020-09-13", 181., 1., 0.429, 7., 0., 0., 629.848, 3.48, 1.491, 24.359, 
  0., 0., 0.74, "", "", "", "", "", "", "", "", "", "", "", "", "", "", "", 
  "", "", "", "", "", "", "", "", "", "", "", 38.89, 287371., 664.463, 39.8, 
  14.952, 9.473, 16978.068, "", 170.05, 13.57, 1.9, 14.5, 88.469, 5.8, 79.19, 
  0.814}, {"BRB", "North America", "Barbados", "2020-09-14", 183., 2., 0.571, 
  7., 0., 0., 636.807, 6.96, 1.988, 24.359, 0., 0., 0.75, "", "", "", "", "", 
  "", "", "", "", "", "", "", "", "", "", "", "", "", "", "", "", "", "", "", 
  "", "", 38.89, 287371., 664.463, 39.8, 14.952, 9.473, 16978.068, "", 
  170.05, 13.57, 1.9, 14.5, 88.469, 5.8, 79.19, 0.814}, 
 {"BRB", "North America", "Barbados", "2020-09-15", 184., 1., 0.571, 7., 0., 
  0., 640.287, 3.48, 1.988, 24.359, 0., 0., 0.74, "", "", "", "", "", "", "", 
  "", "", "", "", "", "", "", "", "", "", "", "", "", "", "", "", "", "", "", 
  38.89, 287371., 664.463, 39.8, 14.952, 9.473, 16978.068, "", 170.05, 13.57, 
  1.9, 14.5, 88.469, 5.8, 79.19, 0.814}, {"BRB", "North America", "Barbados", 
  "2020-09-16", 185., 1., 0.714, 7., 0., 0., 643.767, 3.48, 2.486, 24.359, 
  0., 0., 0.74, "", "", "", "", "", "", "", "", "", "", "", "", "", "", "", 
  "", "", "", "", "", "", "", "", "", "", "", 38.89, 287371., 664.463, 39.8, 
  14.952, 9.473, 16978.068, "", 170.05, 13.57, 1.9, 14.5, 88.469, 5.8, 79.19, 
  0.814}, {"BRB", "North America", "Barbados", "2020-09-17", 185., 0., 0.714, 
  7., 0., 0., 643.767, 0., 2.486, 24.359, 0., 0., 0.73, "", "", "", "", "", 
  "", "", "", "", "", "", "", "", "", "", "", "", "", "", "", "", "", "", "", 
  "", "", 38.89, 287371., 664.463, 39.8, 14.952, 9.473, 16978.068, "", 
  170.05, 13.57, 1.9, 14.5, 88.469, 5.8, 79.19, 0.814}, 
 {"BRB", "North America", "Barbados", "2020-09-18", 185., 0., 0.714, 7., 0., 
  0., 643.767, 0., 2.486, 24.359, 0., 0., 0.73, "", "", "", "", "", "", "", 
  "", "", "", "", "", "", "", "", "", "", "", "", "", "", "", "", "", "", "", 
  38.89, 287371., 664.463, 39.8, 14.952, 9.473, 16978.068, "", 170.05, 13.57, 
  1.9, 14.5, 88.469, 5.8, 79.19, 0.814}, {"BRB", "North America", "Barbados", 
  "2020-09-19", 185., 0., 0.714, 7., 0., 0., 643.767, 0., 2.486, 24.359, 0., 
  0., 0.72, "", "", "", "", "", "", "", "", "", "", "", "", "", "", "", "", 
  "", "", "", "", "", "", "", "", "", "", 38.89, 287371., 664.463, 39.8, 
  14.952, 9.473, 16978.068, "", 170.05, 13.57, 1.9, 14.5, 88.469, 5.8, 79.19, 
  0.814}, {"BRB", "North America", "Barbados", "2020-09-20", 189., 4., 1.143, 
  7., 0., 0., 657.686, 13.919, 3.977, 24.359, 0., 0., 0.72, "", "", "", "", 
  "", "", "", "", "", "", "", "", "", "", "", "", "", "", "", "", "", "", "", 
  "", "", "", 38.89, 287371., 664.463, 39.8, 14.952, 9.473, 16978.068, "", 
  170.05, 13.57, 1.9, 14.5, 88.469, 5.8, 79.19, 0.814}, 
 {"BRB", "North America", "Barbados", "2020-09-21", 189., 0., 0.857, 7., 0., 
  0., 657.686, 0., 2.983, 24.359, 0., 0., 0.72, "", "", "", "", "", "", "", 
  "", "", "", "", "", "", "", "", "", "", "", "", "", "", "", "", "", "", "", 
  35.19, 287371., 664.463, 39.8, 14.952, 9.473, 16978.068, "", 170.05, 13.57, 
  1.9, 14.5, 88.469, 5.8, 79.19, 0.814}, {"BRB", "North America", "Barbados", 
  "2020-09-22", 189., 0., 0.714, 7., 0., 0., 657.686, 0., 2.486, 24.359, 0., 
  0., 0.72, "", "", "", "", "", "", "", "", "", "", "", "", "", "", "", "", 
  "", "", "", "", "", "", "", "", "", "", 35.19, 287371., 664.463, 39.8, 
  14.952, 9.473, 16978.068, "", 170.05, 13.57, 1.9, 14.5, 88.469, 5.8, 79.19, 
  0.814}, {"BRB", "North America", "Barbados", "2020-09-23", 189., 0., 0.571, 
  7., 0., 0., 657.686, 0., 1.988, 24.359, 0., 0., 0.72, "", "", "", "", "", 
  "", "", "", "", "", "", "", "", "", "", "", "", "", "", "", "", "", "", "", 
  "", "", 35.19, 287371., 664.463, 39.8, 14.952, 9.473, 16978.068, "", 
  170.05, 13.57, 1.9, 14.5, 88.469, 5.8, 79.19, 0.814}, 
 {"BRB", "North America", "Barbados", "2020-09-24", 189., 0., 0.571, 7., 0., 
  0., 657.686, 0., 1.988, 24.359, 0., 0., 0.72, "", "", "", "", "", "", "", 
  "", "", "", "", "", "", "", "", "", "", "", "", "", "", "", "", "", "", "", 
  35.19, 287371., 664.463, 39.8, 14.952, 9.473, 16978.068, "", 170.05, 13.57, 
  1.9, 14.5, 88.469, 5.8, 79.19, 0.814}, {"BRB", "North America", "Barbados", 
  "2020-09-25", 190., 1., 0.714, 7., 0., 0., 661.166, 3.48, 2.486, 24.359, 
  0., 0., 0.73, "", "", "", "", "", "", "", "", "", "", "", "", "", "", "", 
  "", "", "", "", "", "", "", "", "", "", "", 35.19, 287371., 664.463, 39.8, 
  14.952, 9.473, 16978.068, "", 170.05, 13.57, 1.9, 14.5, 88.469, 5.8, 79.19, 
  0.814}, {"BRB", "North America", "Barbados", "2020-09-26", 190., 0., 0.714, 
  7., 0., 0., 661.166, 0., 2.486, 24.359, 0., 0., 0.73, "", "", "", "", "", 
  "", "", "", "", "", "", "", "", "", "", "", "", "", "", "", "", "", "", "", 
  "", "", 35.19, 287371., 664.463, 39.8, 14.952, 9.473, 16978.068, "", 
  170.05, 13.57, 1.9, 14.5, 88.469, 5.8, 79.19, 0.814}, 
 {"BRB", "North America", "Barbados", "2020-09-27", 190., 0., 0.143, 7., 0., 
  0., 661.166, 0., 0.497, 24.359, 0., 0., 0.74, "", "", "", "", "", "", "", 
  "", "", "", "", "", "", "", "", "", "", "", "", "", "", "", "", "", "", "", 
  35.19, 287371., 664.463, 39.8, 14.952, 9.473, 16978.068, "", 170.05, 13.57, 
  1.9, 14.5, 88.469, 5.8, 79.19, 0.814}, {"BRB", "North America", "Barbados", 
  "2020-09-28", 190., 0., 0.143, 7., 0., 0., 661.166, 0., 0.497, 24.359, 0., 
  0., 0.74, "", "", "", "", "", "", "", "", "", "", "", "", "", "", "", "", 
  "", "", "", "", "", "", "", "", "", "", 35.19, 287371., 664.463, 39.8, 
  14.952, 9.473, 16978.068, "", 170.05, 13.57, 1.9, 14.5, 88.469, 5.8, 79.19, 
  0.814}, {"BRB", "North America", "Barbados", "2020-09-29", 190., 0., 0.143, 
  7., 0., 0., 661.166, 0., 0.497, 24.359, 0., 0., 0.75, "", "", "", "", "", 
  "", "", "", "", "", "", "", "", "", "", "", "", "", "", "", "", "", "", "", 
  "", "", 35.19, 287371., 664.463, 39.8, 14.952, 9.473, 16978.068, "", 
  170.05, 13.57, 1.9, 14.5, 88.469, 5.8, 79.19, 0.814}, 
 {"BRB", "North America", "Barbados", "2020-09-30", 190., 0., 0.143, 7., 0., 
  0., 661.166, 0., 0.497, 24.359, 0., 0., 0.76, "", "", "", "", "", "", "", 
  "", "", "", "", "", "", "", "", "", "", "", "", "", "", "", "", "", "", "", 
  35.19, 287371., 664.463, 39.8, 14.952, 9.473, 16978.068, "", 170.05, 13.57, 
  1.9, 14.5, 88.469, 5.8, 79.19, 0.814}, {"BRB", "North America", "Barbados", 
  "2020-10-01", 193., 3., 0.571, 7., 0., 0., 671.606, 10.439, 1.988, 24.359, 
  0., 0., 0.78, "", "", "", "", "", "", "", "", "", "", "", "", "", "", "", 
  "", "", "", "", "", "", "", "", "", "", "", 35.19, 287371., 664.463, 39.8, 
  14.952, 9.473, 16978.068, "", 170.05, 13.57, 1.9, 14.5, 88.469, 5.8, 79.19, 
  0.814}, {"BRB", "North America", "Barbados", "2020-10-02", 193., 0., 0.429, 
  7., 0., 0., 671.606, 0., 1.491, 24.359, 0., 0., 0.79, "", "", "", "", "", 
  "", "", "", "", "", "", "", "", "", "", "", "", "", "", "", "", "", "", "", 
  "", "", 35.19, 287371., 664.463, 39.8, 14.952, 9.473, 16978.068, "", 
  170.05, 13.57, 1.9, 14.5, 88.469, 5.8, 79.19, 0.814}, 
 {"BRB", "North America", "Barbados", "2020-10-03", 196., 3., 0.857, 7., 0., 
  0., 682.045, 10.439, 2.983, 24.359, 0., 0., 0.8, "", "", "", "", "", "", 
  "", "", "", "", "", "", "", "", "", "", "", "", "", "", "", "", "", "", "", 
  "", 35.19, 287371., 664.463, 39.8, 14.952, 9.473, 16978.068, "", 170.05, 
  13.57, 1.9, 14.5, 88.469, 5.8, 79.19, 0.814}, 
 {"BRB", "North America", "Barbados", "2020-10-04", 199., 3., 1.286, 7., 0., 
  0., 692.485, 10.439, 4.474, 24.359, 0., 0., 0.82, "", "", "", "", "", "", 
  "", "", "", "", "", "", "", "", "", "", "", "", "", "", "", "", "", "", "", 
  "", 35.19, 287371., 664.463, 39.8, 14.952, 9.473, 16978.068, "", 170.05, 
  13.57, 1.9, 14.5, 88.469, 5.8, 79.19, 0.814}, 
 {"BRB", "North America", "Barbados", "2020-10-05", 200., 1., 1.429, 7., 0., 
  0., 695.964, 3.48, 4.971, 24.359, 0., 0., 0.83, "", "", "", "", "", "", "", 
  "", "", "", "", "", "", "", "", "", "", "", "", "", "", "", "", "", "", "", 
  35.19, 287371., 664.463, 39.8, 14.952, 9.473, 16978.068, "", 170.05, 13.57, 
  1.9, 14.5, 88.469, 5.8, 79.19, 0.814}, {"BRB", "North America", "Barbados", 
  "2020-10-06", 200., 0., 1.429, 7., 0., 0., 695.964, 0., 4.971, 24.359, 0., 
  0., 0.84, "", "", "", "", "", "", "", "", "", "", "", "", "", "", "", "", 
  "", "", "", "", "", "", "", "", "", "", 35.19, 287371., 664.463, 39.8, 
  14.952, 9.473, 16978.068, "", 170.05, 13.57, 1.9, 14.5, 88.469, 5.8, 79.19, 
  0.814}, {"BRB", "North America", "Barbados", "2020-10-07", 203., 3., 1.857, 
  7., 0., 0., 706.404, 10.439, 6.463, 24.359, 0., 0., 0.85, "", "", "", "", 
  "", "", "", "", "", "", "", "", "", "", "", "", "", "", "", "", "", "", "", 
  "", "", "", 35.19, 287371., 664.463, 39.8, 14.952, 9.473, 16978.068, "", 
  170.05, 13.57, 1.9, 14.5, 88.469, 5.8, 79.19, 0.814}, 
 {"BRB", "North America", "Barbados", "2020-10-08", 203., 0., 1.429, 7., 0., 
  0., 706.404, 0., 4.971, 24.359, 0., 0., 0.86, "", "", "", "", "", "", "", 
  "", "", "", "", "", "", "", "", "", "", "", "", "", "", "", "", "", "", "", 
  35.19, 287371., 664.463, 39.8, 14.952, 9.473, 16978.068, "", 170.05, 13.57, 
  1.9, 14.5, 88.469, 5.8, 79.19, 0.814}, {"BRB", "North America", "Barbados", 
  "2020-10-09", 204., 1., 1.571, 7., 0., 0., 709.884, 3.48, 5.468, 24.359, 
  0., 0., 0.86, "", "", "", "", "", "", "", "", "", "", "", "", "", "", "", 
  "", "", "", "", "", "", "", "", "", "", "", 29.63, 287371., 664.463, 39.8, 
  14.952, 9.473, 16978.068, "", 170.05, 13.57, 1.9, 14.5, 88.469, 5.8, 79.19, 
  0.814}, {"BRB", "North America", "Barbados", "2020-10-10", 206., 2., 1.429, 
  7., 0., 0., 716.843, 6.96, 4.971, 24.359, 0., 0., 0.87, "", "", "", "", "", 
  "", "", "", "", "", "", "", "", "", "", "", "", "", "", "", "", "", "", "", 
  "", "", 29.63, 287371., 664.463, 39.8, 14.952, 9.473, 16978.068, "", 
  170.05, 13.57, 1.9, 14.5, 88.469, 5.8, 79.19, 0.814}, 
 {"BRB", "North America", "Barbados", "2020-10-11", 208., 2., 1.286, 7., 0., 
  0., 723.803, 6.96, 4.474, 24.359, 0., 0., 0.88, "", "", "", "", "", "", "", 
  "", "", "", "", "", "", "", "", "", "", "", "", "", "", "", "", "", "", "", 
  29.63, 287371., 664.463, 39.8, 14.952, 9.473, 16978.068, "", 170.05, 13.57, 
  1.9, 14.5, 88.469, 5.8, 79.19, 0.814}, {"BRB", "North America", "Barbados", 
  "2020-10-12", 208., 0., 1.143, 7., 0., 0., 723.803, 0., 3.977, 24.359, 0., 
  0., 0.88, "", "", "", "", "", "", "", "", "", "", "", "", "", "", "", "", 
  "", "", "", "", "", "", "", "", "", "", 29.63, 287371., 664.463, 39.8, 
  14.952, 9.473, 16978.068, "", 170.05, 13.57, 1.9, 14.5, 88.469, 5.8, 79.19, 
  0.814}, {"BRB", "North America", "Barbados", "2020-10-13", 210., 2., 1.429, 
  7., 0., 0., 730.763, 6.96, 4.971, 24.359, 0., 0., 0.89, "", "", "", "", "", 
  "", "", "", "", "", "", "", "", "", "", "", "", "", "", "", "", "", "", "", 
  "", "", 29.63, 287371., 664.463, 39.8, 14.952, 9.473, 16978.068, "", 
  170.05, 13.57, 1.9, 14.5, 88.469, 5.8, 79.19, 0.814}, 
 {"BRB", "North America", "Barbados", "2020-10-14", 215., 5., 1.714, 7., 0., 
  0., 748.162, 17.399, 5.965, 24.359, 0., 0., 0.89, "", "", "", "", "", "", 
  "", "", "", "", "", "", "", "", "", "", "", "", "", "", "", "", "", "", "", 
  "", 29.63, 287371., 664.463, 39.8, 14.952, 9.473, 16978.068, "", 170.05, 
  13.57, 1.9, 14.5, 88.469, 5.8, 79.19, 0.814}, 
 {"BRB", "North America", "Barbados", "2020-10-15", 218., 3., 2.143, 7., 0., 
  0., 758.601, 10.439, 7.457, 24.359, 0., 0., 0.89, "", "", "", "", "", "", 
  "", "", "", "", "", "", "", "", "", "", "", "", "", "", "", "", "", "", "", 
  "", 29.63, 287371., 664.463, 39.8, 14.952, 9.473, 16978.068, "", 170.05, 
  13.57, 1.9, 14.5, 88.469, 5.8, 79.19, 0.814}, 
 {"BRB", "North America", "Barbados", "2020-10-16", 219., 1., 2.143, 7., 0., 
  0., 762.081, 3.48, 7.457, 24.359, 0., 0., 0.88, "", "", "", "", "", "", "", 
  "", "", "", "", "", "", "", "", "", "", "", "", "", "", "", "", "", "", "", 
  29.63, 287371., 664.463, 39.8, 14.952, 9.473, 16978.068, "", 170.05, 13.57, 
  1.9, 14.5, 88.469, 5.8, 79.19, 0.814}, {"BRB", "North America", "Barbados", 
  "2020-10-17", 219., 0., 1.857, 7., 0., 0., 762.081, 0., 6.463, 24.359, 0., 
  0., 0.87, "", "", "", "", "", "", "", "", "", "", "", "", "", "", "", "", 
  "", "", "", "", "", "", "", "", "", "", 29.63, 287371., 664.463, 39.8, 
  14.952, 9.473, 16978.068, "", 170.05, 13.57, 1.9, 14.5, 88.469, 5.8, 79.19, 
  0.814}, {"BRB", "North America", "Barbados", "2020-10-18", 221., 2., 1.857, 
  7., 0., 0., 769.041, 6.96, 6.463, 24.359, 0., 0., 0.87, "", "", "", "", "", 
  "", "", "", "", "", "", "", "", "", "", "", "", "", "", "", "", "", "", "", 
  "", "", 29.63, 287371., 664.463, 39.8, 14.952, 9.473, 16978.068, "", 
  170.05, 13.57, 1.9, 14.5, 88.469, 5.8, 79.19, 0.814}, 
 {"BRB", "North America", "Barbados", "2020-10-19", 222., 1., 2., 7., 0., 0., 
  772.521, 3.48, 6.96, 24.359, 0., 0., 0.87, "", "", "", "", "", "", "", "", 
  "", "", "", "", "", "", "", "", "", "", "", "", "", "", "", "", "", "", 
  29.63, 287371., 664.463, 39.8, 14.952, 9.473, 16978.068, "", 170.05, 13.57, 
  1.9, 14.5, 88.469, 5.8, 79.19, 0.814}, {"BRB", "North America", "Barbados", 
  "2020-10-20", 222., 0., 1.714, 7., 0., 0., 772.521, 0., 5.965, 24.359, 0., 
  0., 0.86, "", "", "", "", "", "", "", "", "", "", "", "", "", "", "", "", 
  "", "", "", "", "", "", "", "", "", "", 29.63, 287371., 664.463, 39.8, 
  14.952, 9.473, 16978.068, "", 170.05, 13.57, 1.9, 14.5, 88.469, 5.8, 79.19, 
  0.814}, {"BRB", "North America", "Barbados", "2020-10-21", 222., 0., 1., 
  7., 0., 0., 772.521, 0., 3.48, 24.359, 0., 0., 0.86, "", "", "", "", "", 
  "", "", "", "", "", "", "", "", "", "", "", "", "", "", "", "", "", "", "", 
  "", "", 29.63, 287371., 664.463, 39.8, 14.952, 9.473, 16978.068, "", 
  170.05, 13.57, 1.9, 14.5, 88.469, 5.8, 79.19, 0.814}, 
 {"BRB", "North America", "Barbados", "2020-10-22", 224., 2., 0.857, 7., 0., 
  0., 779.48, 6.96, 2.983, 24.359, 0., 0., 0.86, "", "", "", "", "", "", "", 
  "", "", "", "", "", "", "", "", "", "", "", "", "", "", "", "", "", "", "", 
  29.63, 287371., 664.463, 39.8, 14.952, 9.473, 16978.068, "", 170.05, 13.57, 
  1.9, 14.5, 88.469, 5.8, 79.19, 0.814}, {"BRB", "North America", "Barbados", 
  "2020-10-23", 226., 2., 1., 7., 0., 0., 786.44, 6.96, 3.48, 24.359, 0., 0., 
  0.86, "", "", "", "", "", "", "", "", "", "", "", "", "", "", "", "", "", 
  "", "", "", "", "", "", "", "", "", 29.63, 287371., 664.463, 39.8, 14.952, 
  9.473, 16978.068, "", 170.05, 13.57, 1.9, 14.5, 88.469, 5.8, 79.19, 0.814}, 
 {"BRB", "North America", "Barbados", "2020-10-24", 227., 1., 1.143, 7., 0., 
  0., 789.92, 3.48, 3.977, 24.359, 0., 0., 0.86, "", "", "", "", "", "", "", 
  "", "", "", "", "", "", "", "", "", "", "", "", "", "", "", "", "", "", "", 
  29.63, 287371., 664.463, 39.8, 14.952, 9.473, 16978.068, "", 170.05, 13.57, 
  1.9, 14.5, 88.469, 5.8, 79.19, 0.814}, {"BRB", "North America", "Barbados", 
  "2020-10-25", 227., 0., 0.857, 7., 0., 0., 789.92, 0., 2.983, 24.359, 0., 
  0., 0.85, "", "", "", "", "", "", "", "", "", "", "", "", "", "", "", "", 
  "", "", "", "", "", "", "", "", "", "", 29.63, 287371., 664.463, 39.8, 
  14.952, 9.473, 16978.068, "", 170.05, 13.57, 1.9, 14.5, 88.469, 5.8, 79.19, 
  0.814}, {"BRB", "North America", "Barbados", "2020-10-26", 233., 6., 1.571, 
  7., 0., 0., 810.799, 20.879, 5.468, 24.359, 0., 0., 0.85, "", "", "", "", 
  "", "", "", "", "", "", "", "", "", "", "", "", "", "", "", "", "", "", "", 
  "", "", "", 29.63, 287371., 664.463, 39.8, 14.952, 9.473, 16978.068, "", 
  170.05, 13.57, 1.9, 14.5, 88.469, 5.8, 79.19, 0.814}, 
 {"BRB", "North America", "Barbados", "2020-10-27", 233., 0., 1.571, 7., 0., 
  0., 810.799, 0., 5.468, 24.359, 0., 0., 0.85, "", "", "", "", "", "", "", 
  "", "", "", "", "", "", "", "", "", "", "", "", "", "", "", "", "", "", "", 
  29.63, 287371., 664.463, 39.8, 14.952, 9.473, 16978.068, "", 170.05, 13.57, 
  1.9, 14.5, 88.469, 5.8, 79.19, 0.814}, {"BRB", "North America", "Barbados", 
  "2020-10-28", 234., 1., 1.714, 7., 0., 0., 814.278, 3.48, 5.965, 24.359, 
  0., 0., 0.85, "", "", "", "", "", "", "", "", "", "", "", "", "", "", "", 
  "", "", "", "", "", "", "", "", "", "", "", 29.63, 287371., 664.463, 39.8, 
  14.952, 9.473, 16978.068, "", 170.05, 13.57, 1.9, 14.5, 88.469, 5.8, 79.19, 
  0.814}, {"BRB", "North America", "Barbados", "2020-10-29", 234., 0., 1.429, 
  7., 0., 0., 814.278, 0., 4.971, 24.359, 0., 0., 0.85, "", "", "", "", "", 
  "", "", "", "", "", "", "", "", "", "", "", "", "", "", "", "", "", "", "", 
  "", "", 40.74, 287371., 664.463, 39.8, 14.952, 9.473, 16978.068, "", 
  170.05, 13.57, 1.9, 14.5, 88.469, 5.8, 79.19, 0.814}, 
 {"BRB", "North America", "Barbados", "2020-10-30", 236., 2., 1.429, 7., 0., 
  0., 821.238, 6.96, 4.971, 24.359, 0., 0., 0.86, "", "", "", "", "", "", "", 
  "", "", "", "", "", "", "", "", "", "", "", "", "", "", "", "", "", "", "", 
  40.74, 287371., 664.463, 39.8, 14.952, 9.473, 16978.068, "", 170.05, 13.57, 
  1.9, 14.5, 88.469, 5.8, 79.19, 0.814}, {"BRB", "North America", "Barbados", 
  "2020-10-31", 237., 1., 1.429, 7., 0., 0., 824.718, 3.48, 4.971, 24.359, 
  0., 0., 0.86, "", "", "", "", "", "", "", "", "", "", "", "", "", "", "", 
  "", "", "", "", "", "", "", "", "", "", "", 40.74, 287371., 664.463, 39.8, 
  14.952, 9.473, 16978.068, "", 170.05, 13.57, 1.9, 14.5, 88.469, 5.8, 79.19, 
  0.814}, {"BRB", "North America", "Barbados", "2020-11-01", 237., 0., 1.429, 
  7., 0., 0., 824.718, 0., 4.971, 24.359, 0., 0., 0.86, "", "", "", "", "", 
  "", "", "", "", "", "", "", "", "", "", "", "", "", "", "", "", "", "", "", 
  "", "", 40.74, 287371., 664.463, 39.8, 14.952, 9.473, 16978.068, "", 
  170.05, 13.57, 1.9, 14.5, 88.469, 5.8, 79.19, 0.814}, 
 {"BRB", "North America", "Barbados", "2020-11-02", 238., 1., 0.714, 7., 0., 
  0., 828.198, 3.48, 2.486, 24.359, 0., 0., 0.87, "", "", "", "", "", "", "", 
  "", "", "", "", "", "", "", "", "", "", "", "", "", "", "", "", "", "", "", 
  40.74, 287371., 664.463, 39.8, 14.952, 9.473, 16978.068, "", 170.05, 13.57, 
  1.9, 14.5, 88.469, 5.8, 79.19, 0.814}, {"BRB", "North America", "Barbados", 
  "2020-11-03", 238., 0., 0.714, 7., 0., 0., 828.198, 0., 2.486, 24.359, 0., 
  0., 0.87, "", "", "", "", "", "", "", "", "", "", "", "", "", "", "", "", 
  "", "", "", "", "", "", "", "", "", "", 40.74, 287371., 664.463, 39.8, 
  14.952, 9.473, 16978.068, "", 170.05, 13.57, 1.9, 14.5, 88.469, 5.8, 79.19, 
  0.814}, {"BRB", "North America", "Barbados", "2020-11-04", 239., 1., 0.714, 
  7., 0., 0., 831.678, 3.48, 2.486, 24.359, 0., 0., 0.88, "", "", "", "", "", 
  "", "", "", "", "", "", "", "", "", "", "", "", "", "", "", "", "", "", "", 
  "", "", 40.74, 287371., 664.463, 39.8, 14.952, 9.473, 16978.068, "", 
  170.05, 13.57, 1.9, 14.5, 88.469, 5.8, 79.19, 0.814}, 
 {"BRB", "North America", "Barbados", "2020-11-05", 239., 0., 0.714, 7., 0., 
  0., 831.678, 0., 2.486, 24.359, 0., 0., 0.89, "", "", "", "", "", "", "", 
  "", "", "", "", "", "", "", "", "", "", "", "", "", "", "", "", "", "", "", 
  40.74, 287371., 664.463, 39.8, 14.952, 9.473, 16978.068, "", 170.05, 13.57, 
  1.9, 14.5, 88.469, 5.8, 79.19, 0.814}, {"BRB", "North America", "Barbados", 
  "2020-11-06", 242., 3., 0.857, 7., 0., 0., 842.117, 10.439, 2.983, 24.359, 
  0., 0., 0.89, "", "", "", "", "", "", "", "", "", "", "", "", "", "", "", 
  "", "", "", "", "", "", "", "", "", "", "", 40.74, 287371., 664.463, 39.8, 
  14.952, 9.473, 16978.068, "", 170.05, 13.57, 1.9, 14.5, 88.469, 5.8, 79.19, 
  0.814}, {"BRB", "North America", "Barbados", "2020-11-07", 242., 0., 0.714, 
  7., 0., 0., 842.117, 0., 2.486, 24.359, 0., 0., 0.9, "", "", "", "", "", 
  "", "", "", "", "", "", "", "", "", "", "", "", "", "", "", "", "", "", "", 
  "", "", 40.74, 287371., 664.463, 39.8, 14.952, 9.473, 16978.068, "", 
  170.05, 13.57, 1.9, 14.5, 88.469, 5.8, 79.19, 0.814}, 
 {"BRB", "North America", "Barbados", "2020-11-08", 242., 0., 0.714, 7., 0., 
  0., 842.117, 0., 2.486, 24.359, 0., 0., 0.9, "", "", "", "", "", "", "", 
  "", "", "", "", "", "", "", "", "", "", "", "", "", "", "", "", "", "", "", 
  40.74, 287371., 664.463, 39.8, 14.952, 9.473, 16978.068, "", 170.05, 13.57, 
  1.9, 14.5, 88.469, 5.8, 79.19, 0.814}, {"BRB", "North America", "Barbados", 
  "2020-11-09", 243., 1., 0.714, 7., 0., 0., 845.597, 3.48, 2.486, 24.359, 
  0., 0., 0.91, "", "", "", "", "", "", "", "", "", "", "", "", "", "", "", 
  "", "", "", "", "", "", "", "", "", "", "", 40.74, 287371., 664.463, 39.8, 
  14.952, 9.473, 16978.068, "", 170.05, 13.57, 1.9, 14.5, 88.469, 5.8, 79.19, 
  0.814}, {"BRB", "North America", "Barbados", "2020-11-10", 243., 0., 0.714, 
  7., 0., 0., 845.597, 0., 2.486, 24.359, 0., 0., 0.91, "", "", "", "", "", 
  "", "", "", "", "", "", "", "", "", "", "", "", "", "", "", "", "", "", "", 
  "", "", 40.74, 287371., 664.463, 39.8, 14.952, 9.473, 16978.068, "", 
  170.05, 13.57, 1.9, 14.5, 88.469, 5.8, 79.19, 0.814}, 
 {"BRB", "North America", "Barbados", "2020-11-11", 249., 6., 1.429, 7., 0., 
  0., 866.476, 20.879, 4.971, 24.359, 0., 0., 0.92, "", "", "", "", "", "", 
  "", "", "", "", "", "", "", "", "", "", "", "", "", "", "", "", "", "", "", 
  "", 40.74, 287371., 664.463, 39.8, 14.952, 9.473, 16978.068, "", 170.05, 
  13.57, 1.9, 14.5, 88.469, 5.8, 79.19, 0.814}, 
 {"BRB", "North America", "Barbados", "2020-11-12", 249., 0., 1.429, 7., 0., 
  0., 866.476, 0., 4.971, 24.359, 0., 0., 0.92, "", "", "", "", "", "", "", 
  "", "", "", "", "", "", "", "", "", "", "", "", "", "", "", "", "", "", "", 
  40.74, 287371., 664.463, 39.8, 14.952, 9.473, 16978.068, "", 170.05, 13.57, 
  1.9, 14.5, 88.469, 5.8, 79.19, 0.814}, {"BRB", "North America", "Barbados", 
  "2020-11-13", 249., 0., 1., 7., 0., 0., 866.476, 0., 3.48, 24.359, 0., 0., 
  0.93, "", "", "", "", "", "", "", "", "", "", "", "", "", "", "", "", "", 
  "", "", "", "", "", "", "", "", "", 40.74, 287371., 664.463, 39.8, 14.952, 
  9.473, 16978.068, "", 170.05, 13.57, 1.9, 14.5, 88.469, 5.8, 79.19, 0.814}, 
 {"BRB", "North America", "Barbados", "2020-11-14", 249., 0., 1., 7., 0., 0., 
  866.476, 0., 3.48, 24.359, 0., 0., 0.94, "", "", "", "", "", "", "", "", 
  "", "", "", "", "", "", "", "", "", "", "", "", "", "", "", "", "", "", 
  40.74, 287371., 664.463, 39.8, 14.952, 9.473, 16978.068, "", 170.05, 13.57, 
  1.9, 14.5, 88.469, 5.8, 79.19, 0.814}, {"BRB", "North America", "Barbados", 
  "2020-11-15", 250., 1., 1.143, 7., 0., 0., 869.956, 3.48, 3.977, 24.359, 
  0., 0., 0.96, "", "", "", "", "", "", "", "", "", "", "", "", "", "", "", 
  "", "", "", "", "", "", "", "", "", "", "", 40.74, 287371., 664.463, 39.8, 
  14.952, 9.473, 16978.068, "", 170.05, 13.57, 1.9, 14.5, 88.469, 5.8, 79.19, 
  0.814}, {"BRB", "North America", "Barbados", "2020-11-16", 250., 0., 1., 
  7., 0., 0., 869.956, 0., 3.48, 24.359, 0., 0., 0.97, "", "", "", "", "", 
  "", "", "", "", "", "", "", "", "", "", "", "", "", "", "", "", "", "", "", 
  "", "", 40.74, 287371., 664.463, 39.8, 14.952, 9.473, 16978.068, "", 
  170.05, 13.57, 1.9, 14.5, 88.469, 5.8, 79.19, 0.814}, 
 {"BRB", "North America", "Barbados", "2020-11-17", 250., 0., 1., 7., 0., 0., 
  869.956, 0., 3.48, 24.359, 0., 0., 0.99, "", "", "", "", "", "", "", "", 
  "", "", "", "", "", "", "", "", "", "", "", "", "", "", "", "", "", "", 
  40.74, 287371., 664.463, 39.8, 14.952, 9.473, 16978.068, "", 170.05, 13.57, 
  1.9, 14.5, 88.469, 5.8, 79.19, 0.814}, {"BRB", "North America", "Barbados", 
  "2020-11-18", 252., 2., 0.429, 7., 0., 0., 876.915, 6.96, 1.491, 24.359, 
  0., 0., 1.01, "", "", "", "", "", "", "", "", "", "", "", "", "", "", "", 
  "", "", "", "", "", "", "", "", "", "", "", 40.74, 287371., 664.463, 39.8, 
  14.952, 9.473, 16978.068, "", 170.05, 13.57, 1.9, 14.5, 88.469, 5.8, 79.19, 
  0.814}, {"BRB", "North America", "Barbados", "2020-11-19", 253., 1., 0.571, 
  7., 0., 0., 880.395, 3.48, 1.988, 24.359, 0., 0., 1.02, "", "", "", "", "", 
  "", "", "", "", "", "", "", "", "", "", "", "", "", "", "", "", "", "", "", 
  "", "", 40.74, 287371., 664.463, 39.8, 14.952, 9.473, 16978.068, "", 
  170.05, 13.57, 1.9, 14.5, 88.469, 5.8, 79.19, 0.814}, 
 {"BRB", "North America", "Barbados", "2020-11-20", 253., 0., 0.571, 7., 0., 
  0., 880.395, 0., 1.988, 24.359, 0., 0., 1.04, "", "", "", "", "", "", "", 
  "", "", "", "", "", "", "", "", "", "", "", "", "", "", "", "", "", "", "", 
  40.74, 287371., 664.463, 39.8, 14.952, 9.473, 16978.068, "", 170.05, 13.57, 
  1.9, 14.5, 88.469, 5.8, 79.19, 0.814}, {"BRB", "North America", "Barbados", 
  "2020-11-21", 255., 2., 0.857, 7., 0., 0., 887.355, 6.96, 2.983, 24.359, 
  0., 0., 1.06, "", "", "", "", "", "", "", "", "", "", "", "", "", "", "", 
  "", "", "", "", "", "", "", "", "", "", "", 40.74, 287371., 664.463, 39.8, 
  14.952, 9.473, 16978.068, "", 170.05, 13.57, 1.9, 14.5, 88.469, 5.8, 79.19, 
  0.814}, {"BRB", "North America", "Barbados", "2020-11-22", 259., 4., 1.286, 
  7., 0., 0., 901.274, 13.919, 4.474, 24.359, 0., 0., 1.07, "", "", "", "", 
  "", "", "", "", "", "", "", "", "", "", "", "", "", "", "", "", "", "", "", 
  "", "", "", 40.74, 287371., 664.463, 39.8, 14.952, 9.473, 16978.068, "", 
  170.05, 13.57, 1.9, 14.5, 88.469, 5.8, 79.19, 0.814}, 
 {"BRB", "North America", "Barbados", "2020-11-23", 260., 1., 1.429, 7., 0., 
  0., 904.754, 3.48, 4.971, 24.359, 0., 0., 1.07, "", "", "", "", "", "", "", 
  "", "", "", "", "", "", "", "", "", "", "", "", "", "", "", "", "", "", "", 
  40.74, 287371., 664.463, 39.8, 14.952, 9.473, 16978.068, "", 170.05, 13.57, 
  1.9, 14.5, 88.469, 5.8, 79.19, 0.814}, {"BRB", "North America", "Barbados", 
  "2020-11-24", 262., 2., 1.714, 7., 0., 0., 911.713, 6.96, 5.965, 24.359, 
  0., 0., 1.08, "", "", "", "", "", "", "", "", "", "", "", "", "", "", "", 
  "", "", "", "", "", "", "", "", "", "", "", 40.74, 287371., 664.463, 39.8, 
  14.952, 9.473, 16978.068, "", 170.05, 13.57, 1.9, 14.5, 88.469, 5.8, 79.19, 
  0.814}, {"BRB", "North America", "Barbados", "2020-11-25", 263., 1., 1.571, 
  7., 0., 0., 915.193, 3.48, 5.468, 24.359, 0., 0., 1.08, "", "", "", "", "", 
  "", "", "", "", "", "", "", "", "", "", "", "", "", "", "", "", "", "", "", 
  "", "", 40.74, 287371., 664.463, 39.8, 14.952, 9.473, 16978.068, "", 
  170.05, 13.57, 1.9, 14.5, 88.469, 5.8, 79.19, 0.814}, 
 {"BRB", "North America", "Barbados", "2020-11-26", 266., 3., 1.857, 7., 0., 
  0., 925.633, 10.439, 6.463, 24.359, 0., 0., 1.09, "", "", "", "", "", "", 
  "", "", "", "", "", "", "", "", "", "", "", "", "", "", "", "", "", "", "", 
  "", 40.74, 287371., 664.463, 39.8, 14.952, 9.473, 16978.068, "", 170.05, 
  13.57, 1.9, 14.5, 88.469, 5.8, 79.19, 0.814}, 
 {"BRB", "North America", "Barbados", "2020-11-27", 270., 4., 2.429, 7., 0., 
  0., 939.552, 13.919, 8.451, 24.359, 0., 0., 1.09, "", "", "", "", "", "", 
  "", "", "", "", "", "", "", "", "", "", "", "", "", "", "", "", "", "", "", 
  "", 40.74, 287371., 664.463, 39.8, 14.952, 9.473, 16978.068, "", 170.05, 
  13.57, 1.9, 14.5, 88.469, 5.8, 79.19, 0.814}, 
 {"BRB", "North America", "Barbados", "2020-11-28", 270., 0., 2.143, 7., 0., 
  0., 939.552, 0., 7.457, 24.359, 0., 0., 1.09, "", "", "", "", "", "", "", 
  "", "", "", "", "", "", "", "", "", "", "", "", "", "", "", "", "", "", "", 
  40.74, 287371., 664.463, 39.8, 14.952, 9.473, 16978.068, "", 170.05, 13.57, 
  1.9, 14.5, 88.469, 5.8, 79.19, 0.814}, {"BRB", "North America", "Barbados", 
  "2020-11-29", 275., 5., 2.286, 7., 0., 0., 956.951, 17.399, 7.954, 24.359, 
  0., 0., 1.09, "", "", "", "", "", "", "", "", "", "", "", "", "", "", "", 
  "", "", "", "", "", "", "", "", "", "", "", 40.74, 287371., 664.463, 39.8, 
  14.952, 9.473, 16978.068, "", 170.05, 13.57, 1.9, 14.5, 88.469, 5.8, 79.19, 
  0.814}, {"BRB", "North America", "Barbados", "2020-11-30", 276., 1., 2.286, 
  7., 0., 0., 960.431, 3.48, 7.954, 24.359, 0., 0., 1.09, "", "", "", "", "", 
  "", "", "", "", "", "", "", "", "", "", "", "", "", "", "", "", "", "", "", 
  "", "", 40.74, 287371., 664.463, 39.8, 14.952, 9.473, 16978.068, "", 
  170.05, 13.57, 1.9, 14.5, 88.469, 5.8, 79.19, 0.814}, 
 {"BRB", "North America", "Barbados", "2020-12-01", 278., 2., 2.286, 7., 0., 
  0., 967.391, 6.96, 7.954, 24.359, 0., 0., 1.08, "", "", "", "", "", "", "", 
  "", "", "", "", "", "", "", "", "", "", "", "", "", "", "", "", "", "", "", 
  40.74, 287371., 664.463, 39.8, 14.952, 9.473, 16978.068, "", 170.05, 13.57, 
  1.9, 14.5, 88.469, 5.8, 79.19, 0.814}, {"BRB", "North America", "Barbados", 
  "2020-12-02", 279., 1., 2.286, 7., 0., 0., 970.87, 3.48, 7.954, 24.359, 0., 
  0., 1.08, "", "", "", "", "", "", "", "", "", "", "", "", "", "", "", "", 
  "", "", "", "", "", "", "", "", "", "", 40.74, 287371., 664.463, 39.8, 
  14.952, 9.473, 16978.068, "", 170.05, 13.57, 1.9, 14.5, 88.469, 5.8, 79.19, 
  0.814}, {"BRB", "North America", "Barbados", "2020-12-03", 281., 2., 2.143, 
  7., 0., 0., 977.83, 6.96, 7.457, 24.359, 0., 0., 1.08, "", "", "", "", "", 
  "", "", "", "", "", "", "", "", "", "", "", "", "", "", "", "", "", "", "", 
  "", "", 40.74, 287371., 664.463, 39.8, 14.952, 9.473, 16978.068, "", 
  170.05, 13.57, 1.9, 14.5, 88.469, 5.8, 79.19, 0.814}, 
 {"BRB", "North America", "Barbados", "2020-12-04", 284., 3., 2., 7., 0., 0., 
  988.27, 10.439, 6.96, 24.359, 0., 0., 1.08, "", "", "", "", "", "", "", "", 
  "", "", "", "", "", "", "", "", "", "", "", "", "", "", "", "", "", "", 
  40.74, 287371., 664.463, 39.8, 14.952, 9.473, 16978.068, "", 170.05, 13.57, 
  1.9, 14.5, 88.469, 5.8, 79.19, 0.814}, {"BRB", "North America", "Barbados", 
  "2020-12-05", 285., 1., 2.143, 7., 0., 0., 991.749, 3.48, 7.457, 24.359, 
  0., 0., 1.08, "", "", "", "", "", "", "", "", "", "", "", "", "", "", "", 
  "", "", "", "", "", "", "", "", "", "", "", 40.74, 287371., 664.463, 39.8, 
  14.952, 9.473, 16978.068, "", 170.05, 13.57, 1.9, 14.5, 88.469, 5.8, 79.19, 
  0.814}, {"BRB", "North America", "Barbados", "2020-12-06", 285., 0., 1.429, 
  7., 0., 0., 991.749, 0., 4.971, 24.359, 0., 0., 1.08, "", "", "", "", "", 
  "", "", "", "", "", "", "", "", "", "", "", "", "", "", "", "", "", "", "", 
  "", "", 40.74, 287371., 664.463, 39.8, 14.952, 9.473, 16978.068, "", 
  170.05, 13.57, 1.9, 14.5, 88.469, 5.8, 79.19, 0.814}, 
 {"BRB", "North America", "Barbados", "2020-12-07", 287., 2., 1.571, 7., 0., 
  0., 998.709, 6.96, 5.468, 24.359, 0., 0., 1.08, "", "", "", "", "", "", "", 
  "", "", "", "", "", "", "", "", "", "", "", "", "", "", "", "", "", "", "", 
  40.74, 287371., 664.463, 39.8, 14.952, 9.473, 16978.068, "", 170.05, 13.57, 
  1.9, 14.5, 88.469, 5.8, 79.19, 0.814}, {"BRB", "North America", "Barbados", 
  "2020-12-08", 289., 2., 1.571, 7., 0., 0., 1005.669, 6.96, 5.468, 24.359, 
  0., 0., 1.08, "", "", "", "", "", "", "", "", "", "", "", "", "", "", "", 
  "", "", "", "", "", "", "", "", "", "", "", 40.74, 287371., 664.463, 39.8, 
  14.952, 9.473, 16978.068, "", 170.05, 13.57, 1.9, 14.5, 88.469, 5.8, 79.19, 
  0.814}, {"BRB", "North America", "Barbados", "2020-12-09", 290., 1., 1.571, 
  7., 0., 0., 1009.148, 3.48, 5.468, 24.359, 0., 0., 1.09, "", "", "", "", 
  "", "", "", "", "", "", "", "", "", "", "", "", "", "", "", "", "", "", "", 
  "", "", "", 40.74, 287371., 664.463, 39.8, 14.952, 9.473, 16978.068, "", 
  170.05, 13.57, 1.9, 14.5, 88.469, 5.8, 79.19, 0.814}, 
 {"BRB", "North America", "Barbados", "2020-12-10", 291., 1., 1.429, 7., 0., 
  0., 1012.628, 3.48, 4.971, 24.359, 0., 0., 1.09, "", "", "", "", "", "", 
  "", "", "", "", "", "", "", "", "", "", "", "", "", "", "", "", "", "", "", 
  "", 40.74, 287371., 664.463, 39.8, 14.952, 9.473, 16978.068, "", 170.05, 
  13.57, 1.9, 14.5, 88.469, 5.8, 79.19, 0.814}, 
 {"BRB", "North America", "Barbados", "2020-12-11", 292., 1., 1.143, 7., 0., 
  0., 1016.108, 3.48, 3.977, 24.359, 0., 0., 1.1, "", "", "", "", "", "", "", 
  "", "", "", "", "", "", "", "", "", "", "", "", "", "", "", "", "", "", "", 
  40.74, 287371., 664.463, 39.8, 14.952, 9.473, 16978.068, "", 170.05, 13.57, 
  1.9, 14.5, 88.469, 5.8, 79.19, 0.814}, {"BRB", "North America", "Barbados", 
  "2020-12-12", 292., 0., 1., 7., 0., 0., 1016.108, 0., 3.48, 24.359, 0., 0., 
  1.1, "", "", "", "", "", "", "", "", "", "", "", "", "", "", "", "", "", 
  "", "", "", "", "", "", "", "", "", 40.74, 287371., 664.463, 39.8, 14.952, 
  9.473, 16978.068, "", 170.05, 13.57, 1.9, 14.5, 88.469, 5.8, 79.19, 0.814}, 
 {"BRB", "North America", "Barbados", "2020-12-13", 292., 0., 1., 7., 0., 0., 
  1016.108, 0., 3.48, 24.359, 0., 0., 1.11, "", "", "", "", "", "", "", "", 
  "", "", "", "", "", "", "", "", "", "", "", "", "", "", "", "", "", "", 
  40.74, 287371., 664.463, 39.8, 14.952, 9.473, 16978.068, "", 170.05, 13.57, 
  1.9, 14.5, 88.469, 5.8, 79.19, 0.814}, {"BRB", "North America", "Barbados", 
  "2020-12-14", 296., 4., 1.286, 7., 0., 0., 1030.027, 13.919, 4.474, 24.359, 
  0., 0., 1.13, "", "", "", "", "", "", "", "", "", "", "", "", "", "", "", 
  "", "", "", "", "", "", "", "", "", "", "", 40.74, 287371., 664.463, 39.8, 
  14.952, 9.473, 16978.068, "", 170.05, 13.57, 1.9, 14.5, 88.469, 5.8, 79.19, 
  0.814}, {"BRB", "North America", "Barbados", "2020-12-15", 297., 1., 1.143, 
  7., 0., 0., 1033.507, 3.48, 3.977, 24.359, 0., 0., 1.13, "", "", "", "", 
  "", "", "", "", "", "", "", "", "", "", "", "", "", "", "", "", "", "", "", 
  "", "", "", 40.74, 287371., 664.463, 39.8, 14.952, 9.473, 16978.068, "", 
  170.05, 13.57, 1.9, 14.5, 88.469, 5.8, 79.19, 0.814}, 
 {"BRB", "North America", "Barbados", "2020-12-16", 301., 4., 1.571, 7., 0., 
  0., 1047.426, 13.919, 5.468, 24.359, 0., 0., 1.14, "", "", "", "", "", "", 
  "", "", "", "", "", "", "", "", "", "", "", "", "", "", "", "", "", "", "", 
  "", 40.74, 287371., 664.463, 39.8, 14.952, 9.473, 16978.068, "", 170.05, 
  13.57, 1.9, 14.5, 88.469, 5.8, 79.19, 0.814}, 
 {"BRB", "North America", "Barbados", "2020-12-17", 305., 4., 2., 7., 0., 0., 
  1061.346, 13.919, 6.96, 24.359, 0., 0., 1.14, "", "", "", "", "", "", "", 
  "", "", "", "", "", "", "", "", "", "", "", "", "", "", "", "", "", "", "", 
  40.74, 287371., 664.463, 39.8, 14.952, 9.473, 16978.068, "", 170.05, 13.57, 
  1.9, 14.5, 88.469, 5.8, 79.19, 0.814}, {"BRB", "North America", "Barbados", 
  "2020-12-18", 307., 2., 2.143, 7., 0., 0., 1068.305, 6.96, 7.457, 24.359, 
  0., 0., 1.14, "", "", "", "", "", "", "", "", "", "", "", "", "", "", "", 
  "", "", "", "", "", "", "", "", "", "", "", 40.74, 287371., 664.463, 39.8, 
  14.952, 9.473, 16978.068, "", 170.05, 13.57, 1.9, 14.5, 88.469, 5.8, 79.19, 
  0.814}, {"BRB", "North America", "Barbados", "2020-12-19", 307., 0., 2.143, 
  7., 0., 0., 1068.305, 0., 7.457, 24.359, 0., 0., 1.14, "", "", "", "", "", 
  "", "", "", "", "", "", "", "", "", "", "", "", "", "", "", "", "", "", "", 
  "", "", 40.74, 287371., 664.463, 39.8, 14.952, 9.473, 16978.068, "", 
  170.05, 13.57, 1.9, 14.5, 88.469, 5.8, 79.19, 0.814}, 
 {"BRB", "North America", "Barbados", "2020-12-20", 307., 0., 2.143, 7., 0., 
  0., 1068.305, 0., 7.457, 24.359, 0., 0., 1.15, "", "", "", "", "", "", "", 
  "", "", "", "", "", "", "", "", "", "", "", "", "", "", "", "", "", "", "", 
  40.74, 287371., 664.463, 39.8, 14.952, 9.473, 16978.068, "", 170.05, 13.57, 
  1.9, 14.5, 88.469, 5.8, 79.19, 0.814}, {"BRB", "North America", "Barbados", 
  "2020-12-21", 321., 14., 3.571, 7., 0., 0., 1117.023, 48.718, 12.428, 
  24.359, 0., 0., 1.15, "", "", "", "", "", "", "", "", "", "", "", "", "", 
  "", "", "", "", "", "", "", "", "", "", "", "", "", 40.74, 287371., 
  664.463, 39.8, 14.952, 9.473, 16978.068, "", 170.05, 13.57, 1.9, 14.5, 
  88.469, 5.8, 79.19, 0.814}, {"BRB", "North America", "Barbados", 
  "2020-12-22", 327., 6., 4.286, 7., 0., 0., 1137.902, 20.879, 14.914, 
  24.359, 0., 0., 1.16, "", "", "", "", "", "", "", "", "", "", "", "", "", 
  "", "", "", "", "", "", "", "", "", "", "", "", "", 40.74, 287371., 
  664.463, 39.8, 14.952, 9.473, 16978.068, "", 170.05, 13.57, 1.9, 14.5, 
  88.469, 5.8, 79.19, 0.814}, {"BRB", "North America", "Barbados", 
  "2020-12-23", 329., 2., 4., 7., 0., 0., 1144.862, 6.96, 13.919, 24.359, 0., 
  0., 1.16, "", "", "", "", "", "", "", "", "", "", "", "", "", "", "", "", 
  "", "", "", "", "", "", "", "", "", "", 40.74, 287371., 664.463, 39.8, 
  14.952, 9.473, 16978.068, "", 170.05, 13.57, 1.9, 14.5, 88.469, 5.8, 79.19, 
  0.814}, {"BRB", "North America", "Barbados", "2020-12-24", 345., 16., 
  5.714, 7., 0., 0., 1200.539, 55.677, 19.885, 24.359, 0., 0., 1.17, "", "", 
  "", "", "", "", "", "", "", "", "", "", "", "", "", "", "", "", "", "", "", 
  "", "", "", "", "", 40.74, 287371., 664.463, 39.8, 14.952, 9.473, 
  16978.068, "", 170.05, 13.57, 1.9, 14.5, 88.469, 5.8, 79.19, 0.814}, 
 {"BRB", "North America", "Barbados", "2020-12-25", 347., 2., 5.714, 7., 0., 
  0., 1207.498, 6.96, 19.885, 24.359, 0., 0., 1.17, "", "", "", "", "", "", 
  "", "", "", "", "", "", "", "", "", "", "", "", "", "", "", "", "", "", "", 
  "", 40.74, 287371., 664.463, 39.8, 14.952, 9.473, 16978.068, "", 170.05, 
  13.57, 1.9, 14.5, 88.469, 5.8, 79.19, 0.814}, 
 {"BRB", "North America", "Barbados", "2020-12-26", 352., 5., 6.429, 7., 0., 
  0., 1224.897, 17.399, 22.37, 24.359, 0., 0., 1.17, "", "", "", "", "", "", 
  "", "", "", "", "", "", "", "", "", "", "", "", "", "", "", "", "", "", "", 
  "", 40.74, 287371., 664.463, 39.8, 14.952, 9.473, 16978.068, "", 170.05, 
  13.57, 1.9, 14.5, 88.469, 5.8, 79.19, 0.814}, 
 {"BRB", "North America", "Barbados", "2020-12-27", 356., 4., 7., 7., 0., 0., 
  1238.817, 13.919, 24.359, 24.359, 0., 0., 1.17, "", "", "", "", "", "", "", 
  "", "", "", "", "", "", "", "", "", "", "", "", "", "", "", "", "", "", "", 
  40.74, 287371., 664.463, 39.8, 14.952, 9.473, 16978.068, "", 170.05, 13.57, 
  1.9, 14.5, 88.469, 5.8, 79.19, 0.814}, {"BRB", "North America", "Barbados", 
  "2020-12-28", 365., 9., 6.286, 7., 0., 0., 1270.135, 31.318, 21.873, 
  24.359, 0., 0., 1.17, "", "", "", "", "", "", "", "", "", "", "", "", "", 
  "", "", "", "", "", "", "", "", "", "", "", "", "", 40.74, 287371., 
  664.463, 39.8, 14.952, 9.473, 16978.068, "", 170.05, 13.57, 1.9, 14.5, 
  88.469, 5.8, 79.19, 0.814}, {"BRB", "North America", "Barbados", 
  "2020-12-29", 371., 6., 6.286, 7., 0., 0., 1291.014, 20.879, 21.873, 
  24.359, 0., 0., 1.16, "", "", "", "", "", "", "", "", "", "", "", "", "", 
  "", "", "", "", "", "", "", "", "", "", "", "", "", 40.74, 287371., 
  664.463, 39.8, 14.952, 9.473, 16978.068, "", 170.05, 13.57, 1.9, 14.5, 
  88.469, 5.8, 79.19, 0.814}, {"BRB", "North America", "Barbados", 
  "2020-12-30", 372., 1., 6.143, 7., 0., 0., 1294.494, 3.48, 21.376, 24.359, 
  0., 0., 1.16, "", "", "", "", "", "", "", "", "", "", "", "", "", "", "", 
  "", "", "", "", "", "", "", "", "", "", "", 40.74, 287371., 664.463, 39.8, 
  14.952, 9.473, 16978.068, "", 170.05, 13.57, 1.9, 14.5, 88.469, 5.8, 79.19, 
  0.814}, {"BRB", "North America", "Barbados", "2020-12-31", 383., 11., 
  5.429, 7., 0., 0., 1332.772, 38.278, 18.89, 24.359, 0., 0., 1.16, "", "", 
  "", "", "", "", "", "", "", "", "", "", "", "", "", "", "", "", "", "", "", 
  "", "", "", "", "", 48.15, 287371., 664.463, 39.8, 14.952, 9.473, 
  16978.068, "", 170.05, 13.57, 1.9, 14.5, 88.469, 5.8, 79.19, 0.814}, 
 {"BRB", "North America", "Barbados", "2021-01-01", 395., 12., 6.857, 7., 0., 
  0., 1374.53, 41.758, 23.862, 24.359, 0., 0., 1.16, "", "", "", "", "", "", 
  "", "", "", "", "", "", "", "", "", "", "", "", "", "", "", "", "", "", "", 
  "", 50.93, 287371., 664.463, 39.8, 14.952, 9.473, 16978.068, "", 170.05, 
  13.57, 1.9, 14.5, 88.469, 5.8, 79.19, 0.814}, 
 {"BRB", "North America", "Barbados", "2021-01-02", 395., 0., 6.143, 7., 0., 
  0., 1374.53, 0., 21.376, 24.359, 0., 0., 1.16, "", "", "", "", "", "", "", 
  "", "", "", "", "", "", "", "", "", "", "", "", "", "", "", "", "", "", "", 
  59.26, 287371., 664.463, 39.8, 14.952, 9.473, 16978.068, "", 170.05, 13.57, 
  1.9, 14.5, 88.469, 5.8, 79.19, 0.814}, {"BRB", "North America", "Barbados", 
  "2021-01-03", 556., 161., 28.571, 7., 0., 0., 1934.781, 560.251, 99.423, 
  24.359, 0., 0., 1.16, "", "", "", "", "", "", "", "", "", "", "", "", "", 
  "", "", "", "", "", "", "", "", "", "", "", "", "", 59.26, 287371., 
  664.463, 39.8, 14.952, 9.473, 16978.068, "", 170.05, 13.57, 1.9, 14.5, 
  88.469, 5.8, 79.19, 0.814}, {"BRB", "North America", "Barbados", 
  "2021-01-04", 606., 50., 34.429, 7., 0., 0., 2108.772, 173.991, 119.805, 
  24.359, 0., 0., 1.16, "", "", "", "", "", "", "", "", "", "", "", "", "", 
  "", "", "", "", "", "", "", "", "", "", "", "", "", 59.26, 287371., 
  664.463, 39.8, 14.952, 9.473, 16978.068, "", 170.05, 13.57, 1.9, 14.5, 
  88.469, 5.8, 79.19, 0.814}, {"BRB", "North America", "Barbados", 
  "2021-01-05", 643., 37., 38.857, 7., 0., 0., 2237.526, 128.753, 135.216, 
  24.359, 0., 0., 1.16, "", "", "", "", "", "", "", "", "", "", "", "", "", 
  "", "", "", "", "", "", "", "", "", "", "", "", "", 59.26, 287371., 
  664.463, 39.8, 14.952, 9.473, 16978.068, "", 170.05, 13.57, 1.9, 14.5, 
  88.469, 5.8, 79.19, 0.814}, {"BRB", "North America", "Barbados", 
  "2021-01-06", 743., 100., 53., 7., 0., 0., 2585.508, 347.982, 184.431, 
  24.359, 0., 0., 1.16, "", "", "", "", "", "", "", "", "", "", "", "", "", 
  "", "", "", "", "", "", "", "", "", "", "", "", "", 59.26, 287371., 
  664.463, 39.8, 14.952, 9.473, 16978.068, "", 170.05, 13.57, 1.9, 14.5, 
  88.469, 5.8, 79.19, 0.814}, {"BRB", "North America", "Barbados", 
  "2021-01-07", 743., 0., 51.429, 7., 0., 0., 2585.508, 0., 178.962, 24.359, 
  0., 0., 1.15, "", "", "", "", "", "", "", "", "", "", "", "", "", "", "", 
  "", "", "", "", "", "", "", "", "", "", "", 59.26, 287371., 664.463, 39.8, 
  14.952, 9.473, 16978.068, "", 170.05, 13.57, 1.9, 14.5, 88.469, 5.8, 79.19, 
  0.814}, {"BRB", "North America", "Barbados", "2021-01-08", 780., 37., 55., 
  7., 0., 0., 2714.261, 128.753, 191.39, 24.359, 0., 0., 1.14, "", "", "", 
  "", "", "", "", "", "", "", "", "", "", "", "", "", "", "", "", "", "", "", 
  "", "", "", "", 59.26, 287371., 664.463, 39.8, 14.952, 9.473, 16978.068, 
  "", 170.05, 13.57, 1.9, 14.5, 88.469, 5.8, 79.19, 0.814}, 
 {"BRB", "North America", "Barbados", "2021-01-09", 808., 28., 59., 7., 0., 
  0., 2811.696, 97.435, 205.31, 24.359, 0., 0., 1.14, "", "", "", "", "", "", 
  "", "", "", "", "", "", "", "", "", "", "", "", "", "", "", "", "", "", "", 
  "", 59.26, 287371., 664.463, 39.8, 14.952, 9.473, 16978.068, "", 170.05, 
  13.57, 1.9, 14.5, 88.469, 5.8, 79.19, 0.814}, 
 {"BRB", "North America", "Barbados", "2021-01-10", 878., 70., 46., 7., 0., 
  0., 3055.284, 243.588, 160.072, 24.359, 0., 0., 1.14, "", "", "", "", "", 
  "", "", "", "", "", "", "", "", "", "", "", "", "", "", "", "", "", "", "", 
  "", "", 59.26, 287371., 664.463, 39.8, 14.952, 9.473, 16978.068, "", 
  170.05, 13.57, 1.9, 14.5, 88.469, 5.8, 79.19, 0.814}, 
 {"BRB", "North America", "Barbados", "2021-01-11", 884., 6., 39.714, 7., 0., 
  0., 3076.163, 20.879, 138.199, 24.359, 0., 0., 1.13, "", "", "", "", "", 
  "", "", "", "", "", "", "", "", "", "", "", "", "", "", "", "", "", "", "", 
  "", "", 59.26, 287371., 664.463, 39.8, 14.952, 9.473, 16978.068, "", 
  170.05, 13.57, 1.9, 14.5, 88.469, 5.8, 79.19, 0.814}, 
 {"BRB", "North America", "Barbados", "2021-01-12", 968., 84., 46.429, 7., 
  0., 0., 3368.468, 292.305, 161.563, 24.359, 0., 0., 1.13, "", "", "", "", 
  "", "", "", "", "", "", "", "", "", "", "", "", "", "", "", "", "", "", "", 
  "", "", "", 59.26, 287371., 664.463, 39.8, 14.952, 9.473, 16978.068, "", 
  170.05, 13.57, 1.9, 14.5, 88.469, 5.8, 79.19, 0.814}, 
 {"BRB", "North America", "Barbados", "2021-01-13", 1007., 39., 37.714, 7., 
  0., 0., 3504.181, 135.713, 131.239, 24.359, 0., 0., 1.12, "", "", "", "", 
  "", "", "", "", "", "", "", "", "", "", "", "", "", "", "", "", "", "", "", 
  "", "", "", 59.26, 287371., 664.463, 39.8, 14.952, 9.473, 16978.068, "", 
  170.05, 13.57, 1.9, 14.5, 88.469, 5.8, 79.19, 0.814}, 
 {"BRB", "North America", "Barbados", "2021-01-14", 1036., 29., 41.857, 7., 
  0., 0., 3605.096, 100.915, 145.655, 24.359, 0., 0., 1.12, "", "", "", "", 
  "", "", "", "", "", "", "", "", "", "", "", "", "", "", "", "", "", "", "", 
  "", "", "", 59.26, 287371., 664.463, 39.8, 14.952, 9.473, 16978.068, "", 
  170.05, 13.57, 1.9, 14.5, 88.469, 5.8, 79.19, 0.814}, 
 {"BRB", "North America", "Barbados", "2021-01-15", 1036., 0., 36.571, 7., 
  0., 0., 3605.096, 0., 127.262, 24.359, 0., 0., 1.12, "", "", "", "", "", 
  "", "", "", "", "", "", "", "", "", "", "", "", "", "", "", "", "", "", "", 
  "", "", 59.26, 287371., 664.463, 39.8, 14.952, 9.473, 16978.068, "", 
  170.05, 13.57, 1.9, 14.5, 88.469, 5.8, 79.19, 0.814}, 
 {"BRB", "North America", "Barbados", "2021-01-16", 1095., 59., 41., 7., 0., 
  0., 3810.405, 205.31, 142.673, 24.359, 0., 0., 1.11, "", "", "", "", "", 
  "", "", "", "", "", "", "", "", "", "", "", "", "", "", "", "", "", "", "", 
  "", "", 59.26, 287371., 664.463, 39.8, 14.952, 9.473, 16978.068, "", 
  170.05, 13.57, 1.9, 14.5, 88.469, 5.8, 79.19, 0.814}, 
 {"BRB", "North America", "Barbados", "2021-01-17", 1095., 0., 31., 7., 0., 
  0., 3810.405, 0., 107.874, 24.359, 0., 0., 1.11, "", "", "", "", "", "", 
  "", "", "", "", "", "", "", "", "", "", "", "", "", "", "", "", "", "", "", 
  "", 59.26, 287371., 664.463, 39.8, 14.952, 9.473, 16978.068, "", 170.05, 
  13.57, 1.9, 14.5, 88.469, 5.8, 79.19, 0.814}, 
 {"BRB", "North America", "Barbados", "2021-01-18", 1095., 0., 30.143, 7., 
  0., 0., 3810.405, 0., 104.892, 24.359, 0., 0., 1.11, "", "", "", "", "", 
  "", "", "", "", "", "", "", "", "", "", "", "", "", "", "", "", "", "", "", 
  "", "", 66.67, 287371., 664.463, 39.8, 14.952, 9.473, 16978.068, "", 
  170.05, 13.57, 1.9, 14.5, 88.469, 5.8, 79.19, 0.814}, 
 {"BRB", "North America", "Barbados", "2021-01-19", 1095., 0., 18.143, 7., 
  0., 0., 3810.405, 0., 63.134, 24.359, 0., 0., 1.12, "", "", "", "", "", "", 
  "", "", "", "", "", "", "", "", "", "", "", "", "", "", "", "", "", "", "", 
  "", 66.67, 287371., 664.463, 39.8, 14.952, 9.473, 16978.068, "", 170.05, 
  13.57, 1.9, 14.5, 88.469, 5.8, 79.19, 0.814}, 
 {"BRB", "North America", "Barbados", "2021-01-20", 1156., 61., 21.286, 9., 
  2., 0.286, 4022.675, 212.269, 74.071, 31.318, 6.96, 0.994, 1.13, "", "", 
  "", "", "", "", "", "", "", "", "", "", "", "", "", "", "", "", "", "", "", 
  "", "", "", "", "", 66.67, 287371., 664.463, 39.8, 14.952, 9.473, 
  16978.068, "", 170.05, 13.57, 1.9, 14.5, 88.469, 5.8, 79.19, 0.814}, 
 {"BRB", "North America", "Barbados", "2021-01-21", 1156., 0., 17.143, 9., 
  0., 0.286, 4022.675, 0., 59.654, 31.318, 0., 0.994, 1.13, "", "", "", "", 
  "", "", "", "", "", "", "", "", "", "", "", "", "", "", "", "", "", "", "", 
  "", "", "", 66.67, 287371., 664.463, 39.8, 14.952, 9.473, 16978.068, "", 
  170.05, 13.57, 1.9, 14.5, 88.469, 5.8, 79.19, 0.814}, 
 {"BRB", "North America", "Barbados", "2021-01-22", 1156., 0., 17.143, 9., 
  0., 0.286, 4022.675, 0., 59.654, 31.318, 0., 0.994, 1.14, "", "", "", "", 
  "", "", "", "", "", "", "", "", "", "", "", "", "", "", "", "", "", "", "", 
  "", "", "", 66.67, 287371., 664.463, 39.8, 14.952, 9.473, 16978.068, "", 
  170.05, 13.57, 1.9, 14.5, 88.469, 5.8, 79.19, 0.814}, 
 {"BRB", "North America", "Barbados", "2021-01-23", 1341., 185., 35.143, 9., 
  0., 0.286, 4666.442, 643.767, 122.291, 31.318, 0., 0.994, 1.15, "", "", "", 
  "", "", "", "", "", "", "", "", "", "", "", "", "", "", "", "", "", "", "", 
  "", "", "", "", 66.67, 287371., 664.463, 39.8, 14.952, 9.473, 16978.068, 
  "", 170.05, 13.57, 1.9, 14.5, 88.469, 5.8, 79.19, 0.814}, 
 {"BRB", "North America", "Barbados", "2021-01-24", 1387., 46., 41.714, 9., 
  0., 0.286, 4826.513, 160.072, 145.158, 31.318, 0., 0.994, 1.14, "", "", "", 
  "", "", "", "", "", "", "", "", "", "", "", "", "", "", "", "", "", "", "", 
  "", "", "", "", 66.67, 287371., 664.463, 39.8, 14.952, 9.473, 16978.068, 
  "", 170.05, 13.57, 1.9, 14.5, 88.469, 5.8, 79.19, 0.814}, 
 {"BRB", "North America", "Barbados", "2021-01-25", 1401., 14., 43.714, 10., 
  1., 0.429, 4875.231, 48.718, 152.118, 34.798, 3.48, 1.491, 1.13, "", "", 
  "", "", "", "", "", "", "", "", "", "", "", "", "", "", "", "", "", "", "", 
  "", "", "", "", "", 66.67, 287371., 664.463, 39.8, 14.952, 9.473, 
  16978.068, "", 170.05, 13.57, 1.9, 14.5, 88.469, 5.8, 79.19, 0.814}, 
 {"BRB", "North America", "Barbados", "2021-01-26", 1401., 0., 43.714, 10., 
  0., 0.429, 4875.231, 0., 152.118, 34.798, 0., 1.491, 1.12, "", "", "", "", 
  "", "", "", "", "", "", "", "", "", "", "", "", "", "", "", "", "", "", "", 
  "", "", "", 66.67, 287371., 664.463, 39.8, 14.952, 9.473, 16978.068, "", 
  170.05, 13.57, 1.9, 14.5, 88.469, 5.8, 79.19, 0.814}, 
 {"BRB", "North America", "Barbados", "2021-01-27", 1443., 42., 41., 11., 1., 
  0.286, 5021.384, 146.153, 142.673, 38.278, 3.48, 0.994, 1.11, "", "", "", 
  "", "", "", "", "", "", "", "", "", "", "", "", "", "", "", "", "", "", "", 
  "", "", "", "", 66.67, 287371., 664.463, 39.8, 14.952, 9.473, 16978.068, 
  "", 170.05, 13.57, 1.9, 14.5, 88.469, 5.8, 79.19, 0.814}, 
 {"BRB", "North America", "Barbados", "2021-01-28", 1477., 34., 45.857, 11., 
  0., 0.286, 5139.697, 118.314, 159.575, 38.278, 0., 0.994, 1.11, "", "", "", 
  "", "", "", "", "", "", "", "", "", "", "", "", "", "", "", "", "", "", "", 
  "", "", "", "", 66.67, 287371., 664.463, 39.8, 14.952, 9.473, 16978.068, 
  "", 170.05, 13.57, 1.9, 14.5, 88.469, 5.8, 79.19, 0.814}, 
 {"BRB", "North America", "Barbados", "2021-01-29", 1498., 21., 48.857, 12., 
  1., 0.429, 5212.774, 73.076, 170.014, 41.758, 3.48, 1.491, 1.1, "", "", "", 
  "", "", "", "", "", "", "", "", "", "", "", "", "", "", "", "", "", "", "", 
  "", "", "", "", 66.67, 287371., 664.463, 39.8, 14.952, 9.473, 16978.068, 
  "", 170.05, 13.57, 1.9, 14.5, 88.469, 5.8, 79.19, 0.814}, 
 {"BRB", "North America", "Barbados", "2021-01-30", 1523., 25., 26., 12., 0., 
  0.429, 5299.769, 86.996, 90.475, 41.758, 0., 1.491, 1.1, "", "", "", "", 
  "", "", "", "", "", "", "", "", "", "", "", "", "", "", "", "", "", "", "", 
  "", "", "", 66.67, 287371., 664.463, 39.8, 14.952, 9.473, 16978.068, "", 
  170.05, 13.57, 1.9, 14.5, 88.469, 5.8, 79.19, 0.814}, 
 {"BRB", "North America", "Barbados", "2021-01-31", 1545., 22., 22.571, 14., 
  2., 0.714, 5376.325, 76.556, 78.545, 48.718, 6.96, 2.486, 1.1, "", "", "", 
  "", "", "", "", "", "", "", "", "", "", "", "", "", "", "", "", "", "", "", 
  "", "", "", "", 66.67, 287371., 664.463, 39.8, 14.952, 9.473, 16978.068, 
  "", 170.05, 13.57, 1.9, 14.5, 88.469, 5.8, 79.19, 0.814}, 
 {"BRB", "North America", "Barbados", "2021-02-01", 1558., 13., 22.429, 14., 
  0., 0.571, 5421.563, 45.238, 78.047, 48.718, 0., 1.988, 1.1, "", "", "", 
  "", "", "", "", "", "", "", "", "", "", "", "", "", "", "", "", "", "", "", 
  "", "", "", "", 66.67, 287371., 664.463, 39.8, 14.952, 9.473, 16978.068, 
  "", 170.05, 13.57, 1.9, 14.5, 88.469, 5.8, 79.19, 0.814}, 
 {"BRB", "North America", "Barbados", "2021-02-02", 1586., 28., 26.429, 14., 
  0., 0.571, 5518.998, 97.435, 91.967, 48.718, 0., 1.988, 1.1, "", "", "", 
  "", "", "", "", "", "", "", "", "", "", "", "", "", "", "", "", "", "", "", 
  "", "", "", "", 66.67, 287371., 664.463, 39.8, 14.952, 9.473, 16978.068, 
  "", 170.05, 13.57, 1.9, 14.5, 88.469, 5.8, 79.19, 0.814}, 
 {"BRB", "North America", "Barbados", "2021-02-03", 1611., 25., 24., 14., 0., 
  0.429, 5605.994, 86.996, 83.516, 48.718, 0., 1.491, 1.1, "", "", "", "", 
  "", "", "", "", "", "", "", "", "", "", "", "", "", "", "", "", "", "", "", 
  "", "", "", 74.07, 287371., 664.463, 39.8, 14.952, 9.473, 16978.068, "", 
  170.05, 13.57, 1.9, 14.5, 88.469, 5.8, 79.19, 0.814}, 
 {"BRB", "North America", "Barbados", "2021-02-04", 1641., 30., 23.429, 15., 
  1., 0.571, 5710.388, 104.395, 81.527, 52.197, 3.48, 1.988, 1.1, "", "", "", 
  "", "", "", "", "", "", "", "", "", "", "", "", "", "", "", "", "", "", "", 
  "", "", "", "", 74.07, 287371., 664.463, 39.8, 14.952, 9.473, 16978.068, 
  "", 170.05, 13.57, 1.9, 14.5, 88.469, 5.8, 79.19, 0.814}, 
 {"BRB", "North America", "Barbados", "2021-02-05", 1656., 15., 22.571, 17., 
  2., 0.714, 5762.586, 52.197, 78.545, 59.157, 6.96, 2.486, 1.1, "", "", "", 
  "", "", "", "", "", "", "", "", "", "", "", "", "", "", "", "", "", "", "", 
  "", "", "", "", 74.07, 287371., 664.463, 39.8, 14.952, 9.473, 16978.068, 
  "", 170.05, 13.57, 1.9, 14.5, 88.469, 5.8, 79.19, 0.814}, 
 {"BRB", "North America", "Barbados", "2021-02-06", 1676., 20., 21.857, 18., 
  1., 0.857, 5832.182, 69.596, 76.059, 62.637, 3.48, 2.983, 1.11, "", "", "", 
  "", "", "", "", "", "", "", "", "", "", "", "", "", "", "", "", "", "", "", 
  "", "", "", "", 74.07, 287371., 664.463, 39.8, 14.952, 9.473, 16978.068, 
  "", 170.05, 13.57, 1.9, 14.5, 88.469, 5.8, 79.19, 0.814}, 
 {"BRB", "North America", "Barbados", "2021-02-07", 1709., 33., 23.429, 18., 
  0., 0.571, 5947.016, 114.834, 81.527, 62.637, 0., 1.988, 1.11, "", "", "", 
  "", "", "", "", "", "", "", "", "", "", "", "", "", "", "", "", "", "", "", 
  "", "", "", "", 74.07, 287371., 664.463, 39.8, 14.952, 9.473, 16978.068, 
  "", 170.05, 13.57, 1.9, 14.5, 88.469, 5.8, 79.19, 0.814}, 
 {"BRB", "North America", "Barbados", "2021-02-08", 1732., 23., 24.857, 18., 
  0., 0.571, 6027.052, 80.036, 86.498, 62.637, 0., 1.988, 1.12, "", "", "", 
  "", "", "", "", "", "", "", "", "", "", "", "", "", "", "", "", "", "", "", 
  "", "", "", "", 74.07, 287371., 664.463, 39.8, 14.952, 9.473, 16978.068, 
  "", 170.05, 13.57, 1.9, 14.5, 88.469, 5.8, 79.19, 0.814}, 
 {"BRB", "North America", "Barbados", "2021-02-09", 1814., 82., 32.571, 20., 
  2., 0.857, 6312.398, 285.345, 113.343, 69.596, 6.96, 2.983, 1.12, "", "", 
  "", "", "", "", "", "", "", "", "", "", "", "", "", "", "", "", "", "", "", 
  "", "", "", "", "", 74.07, 287371., 664.463, 39.8, 14.952, 9.473, 
  16978.068, "", 170.05, 13.57, 1.9, 14.5, 88.469, 5.8, 79.19, 0.814}, 
 {"BRB", "North America", "Barbados", "2021-02-10", 1857., 43., 35.143, 20., 
  0., 0.857, 6462.03, 149.632, 122.291, 69.596, 0., 2.983, 1.12, "", "", "", 
  "", "", "", "", "", "", "", "", "", "", "", "", "", "", "", "", "", "", "", 
  "", "", "", "", 74.07, 287371., 664.463, 39.8, 14.952, 9.473, 16978.068, 
  "", 170.05, 13.57, 1.9, 14.5, 88.469, 5.8, 79.19, 0.814}, 
 {"BRB", "North America", "Barbados", "2021-02-11", 1904., 47., 37.571, 20., 
  0., 0.714, 6625.582, 163.552, 130.742, 69.596, 0., 2.486, 1.12, "", "", "", 
  "", "", "", "", "", "", "", "", "", "", "", "", "", "", "", "", "", "", "", 
  "", "", "", "", 74.07, 287371., 664.463, 39.8, 14.952, 9.473, 16978.068, 
  "", 170.05, 13.57, 1.9, 14.5, 88.469, 5.8, 79.19, 0.814}, 
 {"BRB", "North America", "Barbados", "2021-02-12", 1947., 43., 41.571, 21., 
  1., 0.571, 6775.214, 149.632, 144.661, 73.076, 3.48, 1.988, 1.12, "", "", 
  "", "", "", "", "", "", "", "", "", "", "", "", "", "", "", "", "", "", "", 
  "", "", "", "", "", 74.07, 287371., 664.463, 39.8, 14.952, 9.473, 
  16978.068, "", 170.05, 13.57, 1.9, 14.5, 88.469, 5.8, 79.19, 0.814}, 
 {"BRB", "North America", "Barbados", "2021-02-13", 2061., 114., 55., 23., 
  2., 0.714, 7171.914, 396.7, 191.39, 80.036, 6.96, 2.486, 1.12, "", "", "", 
  "", "", "", "", "", "", "", "", "", "", "", "", "", "", "", "", "", "", "", 
  "", "", "", "", 74.07, 287371., 664.463, 39.8, 14.952, 9.473, 16978.068, 
  "", 170.05, 13.57, 1.9, 14.5, 88.469, 5.8, 79.19, 0.814}, 
 {"BRB", "North America", "Barbados", "2021-02-14", 2061., 0., 50.286, 23., 
  0., 0.714, 7171.914, 0., 174.985, 80.036, 0., 2.486, 1.11, "", "", "", "", 
  "", "", "", "", "", "", "", "", "", "", "", "", "", "", "", "", "", "", "", 
  "", "", "", 74.07, 287371., 664.463, 39.8, 14.952, 9.473, 16978.068, "", 
  170.05, 13.57, 1.9, 14.5, 88.469, 5.8, 79.19, 0.814}, 
 {"BRB", "North America", "Barbados", "2021-02-15", 2268., 207., 76.571, 24., 
  1., 0.857, 7892.237, 720.323, 266.455, 83.516, 3.48, 2.983, 1.11, "", "", 
  "", "", "", "", "", "", "", "", "", "", "", "", "", "", "", 4490., 4490., 
  "", "", "", 1.56, 1.56, "", "", 74.07, 287371., 664.463, 39.8, 14.952, 
  9.473, 16978.068, "", 170.05, 13.57, 1.9, 14.5, 88.469, 5.8, 79.19, 0.814}, 
 {"BRB", "North America", "Barbados", "2021-02-16", 2331., 63., 73.857, 25., 
  1., 0.714, 8111.466, 219.229, 257.01, 86.996, 3.48, 2.486, 1.1, "", "", "", 
  "", "", "", "", "", "", "", "", "", "", "", "", "", "", 6683., 6683., "", 
  2193., 2193., 2.33, 2.33, "", 7631., 74.07, 287371., 664.463, 39.8, 14.952, 
  9.473, 16978.068, "", 170.05, 13.57, 1.9, 14.5, 88.469, 5.8, 79.19, 0.814}, 
 {"BRB", "North America", "Barbados", "2021-02-17", 2457., 126., 85.714, 28., 
  3., 1.143, 8549.923, 438.458, 298.27, 97.435, 10.439, 3.977, 1.08, "", "", 
  "", "", "", "", "", "", "", "", "", "", "", "", "", "", "", 9115., 9115., 
  "", 2432., 2312., 3.17, 3.17, "", 8045., 74.07, 287371., 664.463, 39.8, 
  14.952, 9.473, 16978.068, "", 170.05, 13.57, 1.9, 14.5, 88.469, 5.8, 79.19, 
  0.814}, {"BRB", "North America", "Barbados", "2021-02-18", 2647., 190., 
  106.143, 29., 1., 1.286, 9211.089, 661.166, 369.358, 100.915, 3.48, 4.474, 
  1.07, "", "", "", "", "", "", "", "", "", "", "", "", "", "", "", "", "", 
  11494., 11494., "", 2379., 2335., 4., 4., "", 8125., 74.07, 287371., 
  664.463, 39.8, 14.952, 9.473, 16978.068, "", 170.05, 13.57, 1.9, 14.5, 
  88.469, 5.8, 79.19, 0.814}, {"BRB", "North America", "Barbados", 
  "2021-02-19", 2677., 30., 104.286, 30., 1., 1.286, 9315.484, 104.395, 
  362.896, 104.395, 3.48, 4.474, 1.05, "", "", "", "", "", "", "", "", "", 
  "", "", "", "", "", "", "", "", 14411., 14411., "", 2917., 2480., 5.01, 
  5.01, "", 8630., 74.07, 287371., 664.463, 39.8, 14.952, 9.473, 16978.068, 
  "", 170.05, 13.57, 1.9, 14.5, 88.469, 5.8, 79.19, 0.814}, 
 {"BRB", "North America", "Barbados", "2021-02-20", 2715., 38., 93.429, 31., 
  1., 1.143, 9447.717, 132.233, 325.115, 107.874, 3.48, 3.977, 1.03, "", "", 
  "", "", "", "", "", "", "", "", "", "", "", "", "", "", "", 15837., 15837., 
  "", 1426., 2269., 5.51, 5.51, "", 7896., 74.07, 287371., 664.463, 39.8, 
  14.952, 9.473, 16978.068, "", 170.05, 13.57, 1.9, 14.5, 88.469, 5.8, 79.19, 
  0.814}, {"BRB", "North America", "Barbados", "2021-02-21", 2772., 57., 
  101.571, 31., 0., 1.143, 9646.067, 198.35, 353.451, 107.874, 0., 3.977, 
  1.01, "", "", "", "", "", "", "", "", "", "", "", "", "", "", "", "", "", 
  16544., 16544., "", 707., 2009., 5.76, 5.76, "", 6991., 74.07, 287371., 
  664.463, 39.8, 14.952, 9.473, 16978.068, "", 170.05, 13.57, 1.9, 14.5, 
  88.469, 5.8, 79.19, 0.814}, {"BRB", "North America", "Barbados", 
  "2021-02-22", 2791., 19., 74.714, 31., 0., 1., 9712.184, 66.117, 259.992, 
  107.874, 0., 3.48, 1., "", "", "", "", "", "", "", "", "", "", "", "", "", 
  "", "", "", "", 19089., 19089., "", 2545., 2086., 6.64, 6.64, "", 7259., 
  74.07, 287371., 664.463, 39.8, 14.952, 9.473, 16978.068, "", 170.05, 13.57, 
  1.9, 14.5, 88.469, 5.8, 79.19, 0.814}, {"BRB", "North America", "Barbados", 
  "2021-02-23", 2852., 61., 74.429, 31., 0., 0.857, 9924.453, 212.269, 
  258.998, 107.874, 0., 2.983, 0.99, "", "", "", "", "", "", "", "", "", "", 
  "", "", "", "", "", "", "", 22037., 22037., "", 2948., 2193., 7.67, 7.67, 
  "", 7631., 74.07, 287371., 664.463, 39.8, 14.952, 9.473, 16978.068, "", 
  170.05, 13.57, 1.9, 14.5, 88.469, 5.8, 79.19, 0.814}, 
 {"BRB", "North America", "Barbados", "2021-02-24", 2907., 55., 64.286, 32., 
  1., 0.571, 10115.843, 191.39, 223.703, 111.354, 3.48, 1.988, 0.97, "", "", 
  "", "", "", "", "", "", "", "", "", "", "", "", "", "", "", 25578., 25578., 
  "", 3541., 2352., 8.9, 8.9, "", 8185., 74.07, 287371., 664.463, 39.8, 
  14.952, 9.473, 16978.068, "", 170.05, 13.57, 1.9, 14.5, 88.469, 5.8, 79.19, 
  0.814}, {"BRB", "North America", "Barbados", "2021-02-25", 2949., 42., 
  43.143, 32., 0., 0.429, 10261.996, 146.153, 150.129, 111.354, 0., 1.491, 
  0.96, "", "", "", "", "", "", "", "", "", "", "", "", "", "", "", "", "", 
  29283., 29283., "", 3705., 2541., 10.19, 10.19, "", 8842., 74.07, 287371., 
  664.463, 39.8, 14.952, 9.473, 16978.068, "", 170.05, 13.57, 1.9, 14.5, 
  88.469, 5.8, 79.19, 0.814}, {"BRB", "North America", "Barbados", 
  "2021-02-26", 2994., 45., 45.286, 33., 1., 0.429, 10418.588, 156.592, 
  157.586, 114.834, 3.48, 1.491, 0.95, "", "", "", "", "", "", "", "", "", 
  "", "", "", "", "", "", "", "", 33633., 33633., "", 4350., 2746., 11.7, 
  11.7, "", 9556., 74.07, 287371., 664.463, 39.8, 14.952, 9.473, 16978.068, 
  "", 170.05, 13.57, 1.9, 14.5, 88.469, 5.8, 79.19, 0.814}, 
 {"BRB", "North America", "Barbados", "2021-02-27", 3038., 44., 46.143, 33., 
  0., 0.286, 10571.7, 153.112, 160.569, 114.834, 0., 0.994, 0.94, "", "", "", 
  "", "", "", "", "", "", "", "", "", "", "", "", "", "", 36749., 36749., "", 
  3116., 2987., 12.79, 12.79, "", 10394., 74.07, 287371., 664.463, 39.8, 
  14.952, 9.473, 16978.068, "", 170.05, 13.57, 1.9, 14.5, 88.469, 5.8, 79.19, 
  0.814}, {"BRB", "North America", "Barbados", "2021-02-28", 3068., 30., 
  42.286, 33., 0., 0.286, 10676.095, 104.395, 147.147, 114.834, 0., 0.994, 
  0.93, "", "", "", "", "", "", "", "", "", "", "", "", "", "", "", "", "", 
  38615., 38615., "", 1866., 3153., 13.44, 13.44, "", 10972., 74.07, 287371., 
  664.463, 39.8, 14.952, 9.473, 16978.068, "", 170.05, 13.57, 1.9, 14.5, 
  88.469, 5.8, 79.19, 0.814}, {"BRB", "North America", "Barbados", 
  "2021-03-01", 3115., 47., 46.286, 36., 3., 0.714, 10839.646, 163.552, 
  161.066, 125.274, 10.439, 2.486, 0.92, "", "", "", "", "", "", "", "", "", 
  "", "", "", "", "", "", "", "", 41125., 41125., "", 2510., 3148., 14.31, 
  14.31, "", 10954., 70.37, 287371., 664.463, 39.8, 14.952, 9.473, 16978.068, 
  "", 170.05, 13.57, 1.9, 14.5, 88.469, 5.8, 79.19, 0.814}, 
 {"BRB", "North America", "Barbados", "2021-03-02", 3140., 25., 41.143, 36., 
  0., 0.714, 10926.642, 86.996, 143.17, 125.274, 0., 2.486, 0.91, "", "", "", 
  "", "", "", "", "", "", "", "", "", "", "", "", "", "", 43235., 43235., "", 
  2110., 3028., 15.05, 15.05, "", 10537., 70.37, 287371., 664.463, 39.8, 
  14.952, 9.473, 16978.068, "", 170.05, 13.57, 1.9, 14.5, 88.469, 5.8, 79.19, 
  0.814}, {"BRB", "North America", "Barbados", "2021-03-03", 3163., 23., 
  36.571, 37., 1., 0.714, 11006.678, 80.036, 127.262, 128.753, 3.48, 2.486, 
  0.9, "", "", "", "", "", "", "", "", "", "", "", "", "", "", "", "", "", 
  44859., 44859., "", 1624., 2754., 15.61, 15.61, "", 9583., 70.37, 287371., 
  664.463, 39.8, 14.952, 9.473, 16978.068, "", 170.05, 13.57, 1.9, 14.5, 
  88.469, 5.8, 79.19, 0.814}, {"BRB", "North America", "Barbados", 
  "2021-03-04", 3186., 23., 33.857, 37., 0., 0.714, 11086.714, 80.036, 
  117.817, 128.753, 0., 2.486, 0.89, "", "", "", "", "", "", "", "", "", "", 
  "", "", "", "", "", "", "", 46442., 46442., "", 1583., 2451., 16.16, 16.16, 
  "", 8529., 70.37, 287371., 664.463, 39.8, 14.952, 9.473, 16978.068, "", 
  170.05, 13.57, 1.9, 14.5, 88.469, 5.8, 79.19, 0.814}, 
 {"BRB", "North America", "Barbados", "2021-03-05", 3217., 31., 31.857, 37., 
  0., 0.571, 11194.588, 107.874, 110.857, 128.753, 0., 1.988, 0.89, "", "", 
  "", "", "", "", "", "", "", "", "", "", "", "", "", "", "", 48480., 48480., 
  "", 2038., 2121., 16.87, 16.87, "", 7381., 70.37, 287371., 664.463, 39.8, 
  14.952, 9.473, 16978.068, "", 170.05, 13.57, 1.9, 14.5, 88.469, 5.8, 79.19, 
  0.814}, {"BRB", "North America", "Barbados", "2021-03-06", 3264., 47., 
  32.286, 37., 0., 0.571, 11358.14, 163.552, 112.349, 128.753, 0., 1.988, 
  0.88, "", "", "", "", "", "", "", "", "", "", "", "", "", "", "", "", "", 
  48886., 48886., "", 406., 1734., 17.01, 17.01, "", 6034., 70.37, 287371., 
  664.463, 39.8, 14.952, 9.473, 16978.068, "", 170.05, 13.57, 1.9, 14.5, 
  88.469, 5.8, 79.19, 0.814}, {"BRB", "North America", "Barbados", 
  "2021-03-07", 3285., 21., 31., 37., 0., 0.571, 11431.216, 73.076, 107.874, 
  128.753, 0., 1.988, 0.87, "", "", "", "", "", "", "", "", "", "", "", "", 
  "", "", "", "", "", 49317., 49317., "", 431., 1529., 17.16, 17.16, "", 
  5321., 70.37, 287371., 664.463, 39.8, 14.952, 9.473, 16978.068, "", 170.05, 
  13.57, 1.9, 14.5, 88.469, 5.8, 79.19, 0.814}, 
 {"BRB", "North America", "Barbados", "2021-03-08", 3303., 18., 26.857, 37., 
  0., 0.143, 11493.853, 62.637, 93.458, 128.753, 0., 0.497, 0.87, "", "", "", 
  "", "", "", "", "", "", "", "", "", "", "", "", "", "", 49393., 49393., "", 
  76., 1181., 17.19, 17.19, "", 4110., 70.37, 287371., 664.463, 39.8, 14.952, 
  9.473, 16978.068, "", 170.05, 13.57, 1.9, 14.5, 88.469, 5.8, 79.19, 0.814}, 
 {"BRB", "North America", "Barbados", "2021-03-09", 3333., 30., 27.571, 37., 
  0., 0.143, 11598.248, 104.395, 95.944, 128.753, 0., 0.497, 0.86, "", "", 
  "", "", "", "", "", "", "", "", "", "", "", "", "", "", "", 49757., 49757., 
  "", 364., 932., 17.31, 17.31, "", 3243., 70.37, 287371., 664.463, 39.8, 
  14.952, 9.473, 16978.068, "", 170.05, 13.57, 1.9, 14.5, 88.469, 5.8, 79.19, 
  0.814}, {"BRB", "North America", "Barbados", "2021-03-10", 3353., 20., 
  27.143, 37., 0., 0., 11667.844, 69.596, 94.452, 128.753, 0., 0., 0.86, "", 
  "", "", "", "", "", "", "", "", "", "", "", "", "", "", "", "", 50263., 
  50263., "", 506., 772., 17.49, 17.49, "", 2686., 70.37, 287371., 664.463, 
  39.8, 14.952, 9.473, 16978.068, "", 170.05, 13.57, 1.9, 14.5, 88.469, 5.8, 
  79.19, 0.814}, {"BRB", "North America", "Barbados", "2021-03-11", 3372., 
  19., 26.571, 37., 0., 0., 11733.961, 66.117, 92.464, 128.753, 0., 0., 0.85, 
  "", "", "", "", "", "", "", "", "", "", "", "", "", "", "", "", "", 50703., 
  50703., "", 440., 609., 17.64, 17.64, "", 2119., 70.37, 287371., 664.463, 
  39.8, 14.952, 9.473, 16978.068, "", 170.05, 13.57, 1.9, 14.5, 88.469, 5.8, 
  79.19, 0.814}, {"BRB", "North America", "Barbados", "2021-03-12", 3391., 
  19., 24.857, 37., 0., 0., 11800.077, 66.117, 86.498, 128.753, 0., 0., 0.85, 
  "", "", "", "", "", "", "", "", "", "", "", "", "", "", "", "", "", 50980., 
  50980., "", 277., 357., 17.74, 17.74, "", 1242., 70.37, 287371., 664.463, 
  39.8, 14.952, 9.473, 16978.068, "", 170.05, 13.57, 1.9, 14.5, 88.469, 5.8, 
  79.19, 0.814}, {"BRB", "North America", "Barbados", "2021-03-13", 3404., 
  13., 20., 37., 0., 0., 11845.315, 45.238, 69.596, 128.753, 0., 0., 0.84, 
  "", "", "", "", "", "", "", "", "", "", "", "", "", "", "", "", "", 51595., 
  51595., "", 615., 387., 17.95, 17.95, "", 1347., 70.37, 287371., 664.463, 
  39.8, 14.952, 9.473, 16978.068, "", 170.05, 13.57, 1.9, 14.5, 88.469, 5.8, 
  79.19, 0.814}, {"BRB", "North America", "Barbados", "2021-03-14", 3421., 
  17., 19.429, 37., 0., 0., 11904.472, 59.157, 67.608, 128.753, 0., 0., 0.84, 
  "", "", "", "", "", "", "", "", "", "", "", "", "", "", "", "", "", 52290., 
  52290., "", 695., 425., 18.2, 18.2, "", 1479., 70.37, 287371., 664.463, 
  39.8, 14.952, 9.473, 16978.068, "", 170.05, 13.57, 1.9, 14.5, 88.469, 5.8, 
  79.19, 0.814}, {"BRB", "North America", "Barbados", "2021-03-15", 3442., 
  21., 19.857, 38., 1., 0.143, 11977.548, 73.076, 69.099, 132.233, 3.48, 
  0.497, 0.84, "", "", "", "", "", "", "", "", "", "", "", "", "", "", "", 
  "", "", 53129., 53129., "", 839., 534., 18.49, 18.49, "", 1858., 70.37, 
  287371., 664.463, 39.8, 14.952, 9.473, 16978.068, "", 170.05, 13.57, 1.9, 
  14.5, 88.469, 5.8, 79.19, 0.814}, {"BRB", "North America", "Barbados", 
  "2021-03-16", 3458., 16., 17.857, 39., 1., 0.286, 12033.225, 55.677, 62.14, 
  135.713, 3.48, 0.994, 0.84, "", "", "", "", "", "", "", "", "", "", "", "", 
  "", "", "", "", "", 54631., 54631., "", 1502., 696., 19.01, 19.01, "", 
  2422., 70.37, 287371., 664.463, 39.8, 14.952, 9.473, 16978.068, "", 170.05, 
  13.57, 1.9, 14.5, 88.469, 5.8, 79.19, 0.814}, 
 {"BRB", "North America", "Barbados", "2021-03-17", 3471., 13., 16.857, 39., 
  0., 0.286, 12078.463, 45.238, 58.66, 135.713, 0., 0.994, 0.84, "", "", "", 
  "", "", "", "", "", "", "", "", "", "", "", "", "", "", 56018., 56018., "", 
  1387., 822., 19.49, 19.49, "", 2860., 70.37, 287371., 664.463, 39.8, 
  14.952, 9.473, 16978.068, "", 170.05, 13.57, 1.9, 14.5, 88.469, 5.8, 79.19, 
  0.814}, {"BRB", "North America", "Barbados", "2021-03-18", 3492., 21., 
  17.143, 39., 0., 0.286, 12151.539, 73.076, 59.654, 135.713, 0., 0.994, 
  0.84, "", "", "", "", "", "", "", "", "", "", "", "", "", "", "", "", "", 
  58214., 58214., "", 2196., 1073., 20.26, 20.26, "", 3734., 70.37, 287371., 
  664.463, 39.8, 14.952, 9.473, 16978.068, "", 170.05, 13.57, 1.9, 14.5, 
  88.469, 5.8, 79.19, 0.814}, {"BRB", "North America", "Barbados", 
  "2021-03-19", 3512., 20., 17.286, 39., 0., 0.286, 12221.136, 69.596, 
  60.151, 135.713, 0., 0.994, 0.83, "", "", "", "", "", "", "", "", "", "", 
  "", "", "", "", "", "", "", 60206., 60206., "", 1992., 1318., 20.95, 20.95, 
  "", 4586., 70.37, 287371., 664.463, 39.8, 14.952, 9.473, 16978.068, "", 
  170.05, 13.57, 1.9, 14.5, 88.469, 5.8, 79.19, 0.814}, 
 {"BRB", "North America", "Barbados", "2021-03-20", 3533., 21., 18.429, 39., 
  0., 0.286, 12294.212, 73.076, 64.128, 135.713, 0., 0.994, 0.83, "", "", "", 
  "", "", "", "", "", "", "", "", "", "", "", "", "", "", 61108., 61108., "", 
  902., 1359., 21.26, 21.26, "", 4729., 70.37, 287371., 664.463, 39.8, 
  14.952, 9.473, 16978.068, "", 170.05, 13.57, 1.9, 14.5, 88.469, 5.8, 79.19, 
  0.814}, {"BRB", "North America", "Barbados", "2021-03-21", 3551., 18., 
  18.571, 39., 0., 0.286, 12356.849, 62.637, 64.625, 135.713, 0., 0.994, 
  0.83, "", "", "", "", "", "", "", "", "", "", "", "", "", "", "", "", "", 
  61752., 61752., "", 644., 1352., 21.49, 21.49, "", 4705., 70.37, 287371., 
  664.463, 39.8, 14.952, 9.473, 16978.068, "", 170.05, 13.57, 1.9, 14.5, 
  88.469, 5.8, 79.19, 0.814}, {"BRB", "North America", "Barbados", 
  "2021-03-22", 3559., 8., 16.714, 40., 1., 0.286, 12384.687, 27.839, 58.163, 
  139.193, 3.48, 0.994, 0.83, "", "", "", "", "", "", "", "", "", "", "", "", 
  "", "", "", "", "", 61781., 61781., "", 29., 1236., 21.5, 21.5, "", 4301., 
  70.37, 287371., 664.463, 39.8, 14.952, 9.473, 16978.068, "", 170.05, 13.57, 
  1.9, 14.5, 88.469, 5.8, 79.19, 0.814}, {"BRB", "North America", "Barbados", 
  "2021-03-23", 3574., 15., 16.571, 40., 0., 0.143, 12436.885, 52.197, 
  57.666, 139.193, 0., 0.497, 0.83, "", "", "", "", "", "", "", "", "", "", 
  "", "", "", "", "", "", "", 62765., 62765., "", 984., 1162., 21.84, 21.84, 
  "", 4044., 70.37, 287371., 664.463, 39.8, 14.952, 9.473, 16978.068, "", 
  170.05, 13.57, 1.9, 14.5, 88.469, 5.8, 79.19, 0.814}, 
 {"BRB", "North America", "Barbados", "2021-03-24", 3582., 8., 15.857, 40., 
  0., 0.143, 12464.723, 27.839, 55.18, 139.193, 0., 0.497, 0.82, "", "", "", 
  "", "", "", "", "", "", "", "", "", "", "", "", "", "", "", "", "", "", 
  966., "", "", "", 3362., 70.37, 287371., 664.463, 39.8, 14.952, 9.473, 
  16978.068, "", 170.05, 13.57, 1.9, 14.5, 88.469, 5.8, 79.19, 0.814}, 
 {"BRB", "North America", "Barbados", "2021-03-25", 3593., 11., 14.429, 40., 
  0., 0.143, 12503.001, 38.278, 50.209, 139.193, 0., 0.497, 0.82, "", "", "", 
  "", "", "", "", "", "", "", "", "", "", "", "", "", "", 62802., 62802., "", 
  "", 655., 21.85, 21.85, "", 2279., 70.37, 287371., 664.463, 39.8, 14.952, 
  9.473, 16978.068, "", 170.05, 13.57, 1.9, 14.5, 88.469, 5.8, 79.19, 0.814}, 
 {"BRB", "North America", "Barbados", "2021-03-26", 3603., 10., 13., 41., 1., 
  0.286, 12537.8, 34.798, 45.238, 142.673, 3.48, 0.994, 0.82, "", "", "", "", 
  "", "", "", "", "", "", "", "", "", "", "", "", "", 63689., 63689., "", 
  887., 498., 22.16, 22.16, "", 1733., 70.37, 287371., 664.463, 39.8, 14.952, 
  9.473, 16978.068, "", 170.05, 13.57, 1.9, 14.5, 88.469, 5.8, 79.19, 0.814}, 
 {"BRB", "North America", "Barbados", "2021-03-27", 3609., 6., 10.857, 41., 
  0., 0.286, 12558.679, 20.879, 37.781, 142.673, 0., 0.994, 0.82, "", "", "", 
  "", "", "", "", "", "", "", "", "", "", "", "", "", "", "", "", "", "", 
  370., "", "", "", 1288., 70.37, 287371., 664.463, 39.8, 14.952, 9.473, 
  16978.068, "", 170.05, 13.57, 1.9, 14.5, 88.469, 5.8, 79.19, 0.814}, 
 {"BRB", "North America", "Barbados", "2021-03-28", 3629., 20., 11.143, 41., 
  0., 0.286, 12628.275, 69.596, 38.775, 142.673, 0., 0.994, 0.83, "", "", "", 
  "", "", "", "", "", "", "", "", "", "", "", "", "", "", "", "", "", "", 
  279., "", "", "", 971., 74.07, 287371., 664.463, 39.8, 14.952, 9.473, 
  16978.068, "", 170.05, 13.57, 1.9, 14.5, 88.469, 5.8, 79.19, 0.814}, 
 {"BRB", "North America", "Barbados", "2021-03-29", 3634., 5., 10.714, 41., 
  0., 0.143, 12645.674, 17.399, 37.284, 142.673, 0., 0.497, 0.83, "", "", "", 
  "", "", "", "", "", "", "", "", "", "", "", "", "", "", 63711., 63711., "", 
  "", 276., 22.17, 22.17, "", 960., 66.67, 287371., 664.463, 39.8, 14.952, 
  9.473, 16978.068, "", 170.05, 13.57, 1.9, 14.5, 88.469, 5.8, 79.19, 0.814}, 
 {"BRB", "North America", "Barbados", "2021-03-30", 3642., 8., 9.714, 42., 
  1., 0.286, 12673.513, 27.839, 33.804, 146.153, 3.48, 0.994, 0.83, "", "", 
  "", "", "", "", "", "", "", "", "", "", "", "", "", "", "", 63715., 63715., 
  "", 4., 136., 22.17, 22.17, "", 473., 66.67, 287371., 664.463, 39.8, 
  14.952, 9.473, 16978.068, "", 170.05, 13.57, 1.9, 14.5, 88.469, 5.8, 79.19, 
  0.814}, {"BRB", "North America", "Barbados", "2021-03-31", 3652., 10., 10., 
  42., 0., 0.286, 12708.311, 34.798, 34.798, 146.153, 0., 0.994, 0.83, "", 
  "", "", "", "", "", "", "", "", "", "", "", "", "", "", "", "", 63728., 
  63728., "", 13., 135., 22.18, 22.18, "", 470., 66.67, 287371., 664.463, 
  39.8, 14.952, 9.473, 16978.068, "", 170.05, 13.57, 1.9, 14.5, 88.469, 5.8, 
  79.19, 0.814}, {"BRB", "North America", "Barbados", "2021-04-01", 3659., 
  7., 9.429, 42., 0., 0.286, 12732.67, 24.359, 32.81, 146.153, 0., 0.994, 
  0.83, "", "", "", "", "", "", "", "", "", "", "", "", "", "", "", "", "", 
  63735., 63735., "", 7., 133., 22.18, 22.18, "", 463., 66.67, 287371., 
  664.463, 39.8, 14.952, 9.473, 16978.068, "", 170.05, 13.57, 1.9, 14.5, 
  88.469, 5.8, 79.19, 0.814}, {"BRB", "North America", "Barbados", 
  "2021-04-02", 3665., 6., 8.857, 42., 0., 0.143, 12753.549, 20.879, 30.821, 
  146.153, 0., 0.497, 0.83, "", "", "", "", "", "", "", "", "", "", "", "", 
  "", "", "", "", "", 63738., 63738., "", 3., 7., 22.18, 22.18, "", 24., 
  74.07, 287371., 664.463, 39.8, 14.952, 9.473, 16978.068, "", 170.05, 13.57, 
  1.9, 14.5, 88.469, 5.8, 79.19, 0.814}, {"BRB", "North America", "Barbados", 
  "2021-04-03", 3668., 3., 8.429, 43., 1., 0.286, 12763.988, 10.439, 29.33, 
  149.632, 3.48, 0.994, 0.84, "", "", "", "", "", "", "", "", "", "", "", "", 
  "", "", "", "", "", "", "", "", "", 6., "", "", "", 21., 66.67, 287371., 
  664.463, 39.8, 14.952, 9.473, 16978.068, "", 170.05, 13.57, 1.9, 14.5, 
  88.469, 5.8, 79.19, 0.814}, {"BRB", "North America", "Barbados", 
  "2021-04-04", 3668., 0., 5.571, 43., 0., 0.286, 12763.988, 0., 19.388, 
  149.632, 0., 0.994, 0.84, "", "", "", "", "", "", "", "", "", "", "", "", 
  "", "", "", "", "", "", "", "", "", 5., "", "", "", 17., 74.07, 287371., 
  664.463, 39.8, 14.952, 9.473, 16978.068, "", 170.05, 13.57, 1.9, 14.5, 
  88.469, 5.8, 79.19, 0.814}, {"BRB", "North America", "Barbados", 
  "2021-04-05", 3679., 11., 6.429, 43., 0., 0.286, 12802.266, 38.278, 22.37, 
  149.632, 0., 0.994, 0.85, "", "", "", "", "", "", "", "", "", "", "", "", 
  "", "", "", "", "", "", "", "", "", 5., "", "", "", 17., 74.07, 287371., 
  664.463, 39.8, 14.952, 9.473, 16978.068, "", 170.05, 13.57, 1.9, 14.5, 
  88.469, 5.8, 79.19, 0.814}, {"BRB", "North America", "Barbados", 
  "2021-04-06", 3691., 12., 7., 43., 0., 0.143, 12844.024, 41.758, 24.359, 
  149.632, 0., 0.497, 0.85, "", "", "", "", "", "", "", "", "", "", "", "", 
  "", "", "", "", "", "", "", "", "", 4., "", "", "", 14., 74.07, 287371., 
  664.463, 39.8, 14.952, 9.473, 16978.068, "", 170.05, 13.57, 1.9, 14.5, 
  88.469, 5.8, 79.19, 0.814}, {"BRB", "North America", "Barbados", 
  "2021-04-07", 3691., 0., 5.571, 43., 0., 0.143, 12844.024, 0., 19.388, 
  149.632, 0., 0.497, 0.86, "", "", "", "", "", "", "", "", "", "", "", "", 
  "", "", "", "", "", 63747., 63747., "", "", 3., 22.18, 22.18, "", 10., 
  74.07, 287371., 664.463, 39.8, 14.952, 9.473, 16978.068, "", 170.05, 13.57, 
  1.9, 14.5, 88.469, 5.8, 79.19, 0.814}, {"BRB", "North America", "Barbados", 
  "2021-04-08", 3704., 13., 6.429, 44., 1., 0.286, 12889.262, 45.238, 22.37, 
  153.112, 3.48, 0.994, 0.86, "", "", "", "", "", "", "", "", "", "", "", "", 
  "", "", "", "", "", 64645., 64645., "", 898., 130., 22.5, 22.5, "", 452., 
  74.07, 287371., 664.463, 39.8, 14.952, 9.473, 16978.068, "", 170.05, 13.57, 
  1.9, 14.5, 88.469, 5.8, 79.19, 0.814}, {"BRB", "North America", "Barbados", 
  "2021-04-09", 3708., 4., 6.143, 44., 0., 0.286, 12903.181, 13.919, 21.376, 
  153.112, 0., 0.994, 0.87, "", "", "", "", "", "", "", "", "", "", "", "", 
  "", "", "", "", "", 65867., 65867., "", 1222., 304., 22.92, 22.92, "", 
  1058., 74.07, 287371., 664.463, 39.8, 14.952, 9.473, 16978.068, "", 170.05, 
  13.57, 1.9, 14.5, 88.469, 5.8, 79.19, 0.814}, 
 {"BRB", "North America", "Barbados", "2021-04-10", 3719., 11., 7.286, 44., 
  0., 0.143, 12941.459, 38.278, 25.353, 153.112, 0., 0.497, 0.87, "", "", "", 
  "", "", "", "", "", "", "", "", "", "", "", "", "", "", 65873., 65873., "", 
  6., 305., 22.92, 22.92, "", 1061., 74.07, 287371., 664.463, 39.8, 14.952, 
  9.473, 16978.068, "", 170.05, 13.57, 1.9, 14.5, 88.469, 5.8, 79.19, 0.814}, 
 {"BRB", "North America", "Barbados", "2021-04-11", 3730., 11., 8.857, 44., 
  0., 0.143, 12979.737, 38.278, 30.821, 153.112, 0., 0.497, 0.88, "", "", "", 
  "", "", "", "", "", "", "", "", "", "", "", "", "", "", "", "", "", "", 
  311., "", "", "", 1082., 74.07, 287371., 664.463, 39.8, 14.952, 9.473, 
  16978.068, "", 170.05, 13.57, 1.9, 14.5, 88.469, 5.8, 79.19, 0.814}, 
 {"BRB", "North America", "Barbados", "2021-04-12", 3734., 4., 7.857, 44., 
  0., 0.143, 12993.656, 13.919, 27.341, 153.112, 0., 0.497, 0.88, "", "", "", 
  "", "", "", "", "", "", "", "", "", "", "", "", "", "", "", "", "", "", 
  318., "", "", "", 1107., 70.37, 287371., 664.463, 39.8, 14.952, 9.473, 
  16978.068, "", 170.05, 13.57, 1.9, 14.5, 88.469, 5.8, 79.19, 0.814}, 
 {"BRB", "North America", "Barbados", "2021-04-13", 3740., 6., 7., 44., 0., 
  0.143, 13014.535, 20.879, 24.359, 153.112, 0., 0.497, 0.88, "", "", "", "", 
  "", "", "", "", "", "", "", "", "", "", "", "", "", "", "", "", "", 325., 
  "", "", "", 1131., 70.37, 287371., 664.463, 39.8, 14.952, 9.473, 16978.068, 
  "", 170.05, 13.57, 1.9, 14.5, 88.469, 5.8, 79.19, 0.814}, 
 {"BRB", "North America", "Barbados", "2021-04-14", 3744., 4., 7.571, 44., 
  0., 0.143, 13028.455, 13.919, 26.347, 153.112, 0., 0.497, 0.88, "", "", "", 
  "", "", "", "", "", "", "", "", "", "", "", "", "", "", 66069., 66069., "", 
  "", 332., 22.99, 22.99, "", 1155., 70.37, 287371., 664.463, 39.8, 14.952, 
  9.473, 16978.068, "", 170.05, 13.57, 1.9, 14.5, 88.469, 5.8, 79.19, 0.814}, 
 {"BRB", "North America", "Barbados", "2021-04-15", 3753., 9., 7., 44., 0., 
  0., 13059.773, 31.318, 24.359, 153.112, 0., 0., 0.89, "", "", "", "", "", 
  "", "", "", "", "", "", "", "", "", "", "", "", 66900., 66900., "", 831., 
  322., 23.28, 23.28, "", 1121., 70.37, 287371., 664.463, 39.8, 14.952, 
  9.473, 16978.068, "", 170.05, 13.57, 1.9, 14.5, 88.469, 5.8, 79.19, 0.814}, 
 {"BRB", "North America", "Barbados", "2021-04-16", 3765., 12., 8.143, 44., 
  0., 0., 13101.531, 41.758, 28.336, 153.112, 0., 0., 0.89, "", "", "", "", 
  "", "", "", "", "", "", "", "", "", "", "", "", "", 68480., 68480., "", 
  1580., 373., 23.83, 23.83, "", 1298., 70.37, 287371., 664.463, 39.8, 
  14.952, 9.473, 16978.068, "", 170.05, 13.57, 1.9, 14.5, 88.469, 5.8, 79.19, 
  0.814}, {"BRB", "North America", "Barbados", "2021-04-17", 3773., 8., 
  7.714, 44., 0., 0., 13129.369, 27.839, 26.844, 153.112, 0., 0., 0.89, "", 
  "", "", "", "", "", "", "", "", "", "", "", "", "", "", "", "", 69490., 
  69490., "", 1010., 517., 24.18, 24.18, "", 1799., 70.37, 287371., 664.463, 
  39.8, 14.952, 9.473, 16978.068, "", 170.05, 13.57, 1.9, 14.5, 88.469, 5.8, 
  79.19, 0.814}, {"BRB", "North America", "Barbados", "2021-04-18", 3781., 
  8., 7.286, 44., 0., 0., 13157.208, 27.839, 25.353, 153.112, 0., 0., 0.9, 
  "", "", "", "", "", "", "", "", "", "", "", "", "", "", "", "", "", 70758., 
  70758., "", 1268., 691., 24.62, 24.62, "", 2405., 70.37, 287371., 664.463, 
  39.8, 14.952, 9.473, 16978.068, "", 170.05, 13.57, 1.9, 14.5, 88.469, 5.8, 
  79.19, 0.814}, {"BRB", "North America", "Barbados", "2021-04-19", 3784., 
  3., 7.143, 44., 0., 0., 13167.647, 10.439, 24.856, 153.112, 0., 0., 0.9, 
  "", "", "", "", "", "", "", "", "", "", "", "", "", "", "", "", "", 70884., 
  70884., "", 126., 702., 24.67, 24.67, "", 2443., 66.67, 287371., 664.463, 
  39.8, 14.952, 9.473, 16978.068, "", 170.05, 13.57, 1.9, 14.5, 88.469, 5.8, 
  79.19, 0.814}, {"BRB", "North America", "Barbados", "2021-04-20", 3793., 
  9., 7.571, 44., 0., 0., 13198.966, 31.318, 26.347, 153.112, 0., 0., 0.9, 
  "", "", "", "", "", "", "", "", "", "", "", "", "", "", "", "", "", 71134., 
  71134., "", 250., 731., 24.75, 24.75, "", 2544., 66.67, 287371., 664.463, 
  39.8, 14.952, 9.473, 16978.068, "", 170.05, 13.57, 1.9, 14.5, 88.469, 5.8, 
  79.19, 0.814}, {"BRB", "North America", "Barbados", "2021-04-21", 3797., 
  4., 7.571, 44., 0., 0., 13212.885, 13.919, 26.347, 153.112, 0., 0., 0.9, 
  "", "", "", "", "", "", "", "", "", "", "", "", "", "", "", "", "", 71350., 
  71350., "", 216., 754., 24.83, 24.83, "", 2624., 66.67, 287371., 664.463, 
  39.8, 14.952, 9.473, 16978.068, "", 170.05, 13.57, 1.9, 14.5, 88.469, 5.8, 
  79.19, 0.814}, {"BRB", "North America", "Barbados", "2021-04-22", 3806., 
  9., 7.571, 44., 0., 0., 13244.203, 31.318, 26.347, 153.112, 0., 0., 0.9, 
  "", "", "", "", "", "", "", "", "", "", "", "", "", "", "", "", "", 71648., 
  71648., "", 298., 678., 24.93, 24.93, "", 2359., 66.67, 287371., 664.463, 
  39.8, 14.952, 9.473, 16978.068, "", 170.05, 13.57, 1.9, 14.5, 88.469, 5.8, 
  79.19, 0.814}, {"BRB", "North America", "Barbados", "2021-04-23", 3820., 
  14., 7.857, 44., 0., 0., 13292.921, 48.718, 27.341, 153.112, 0., 0., 0.91, 
  "", "", "", "", "", "", "", "", "", "", "", "", "", "", "", "", "", 71881., 
  71881., "", 233., 486., 25.01, 25.01, "", 1691., 66.67, 287371., 664.463, 
  39.8, 14.952, 9.473, 16978.068, "", 170.05, 13.57, 1.9, 14.5, 88.469, 5.8, 
  79.19, 0.814}, {"BRB", "North America", "Barbados", "2021-04-24", 3820., 
  0., 6.714, 44., 0., 0., 13292.921, 0., 23.365, 153.112, 0., 0., 0.91, "", 
  "", "", "", "", "", "", "", "", "", "", "", "", "", "", "", "", 72728., 
  72728., "", 847., 463., 25.31, 25.31, "", 1611., 66.67, 287371., 664.463, 
  39.8, 14.952, 9.473, 16978.068, "", 170.05, 13.57, 1.9, 14.5, 88.469, 5.8, 
  79.19, 0.814}, {"BRB", "North America", "Barbados", "2021-04-25", 3824., 
  4., 6.143, 44., 0., 0., 13306.84, 13.919, 21.376, 153.112, 0., 0., 0.91, 
  "", "", "", "", "", "", "", "", "", "", "", "", "", "", "", "", "", 73590., 
  73590., "", 862., 405., 25.61, 25.61, "", 1409., 66.67, 287371., 664.463, 
  39.8, 14.952, 9.473, 16978.068, "", 170.05, 13.57, 1.9, 14.5, 88.469, 5.8, 
  79.19, 0.814}, {"BRB", "North America", "Barbados", "2021-04-26", 3825., 
  1., 5.857, 44., 0., 0., 13310.32, 3.48, 20.382, 153.112, 0., 0., 0.91, "", 
  "", "", "", "", "", "", "", "", "", "", "", "", "", "", "", "", 73677., 
  73677., "", 87., 399., 25.64, 25.64, "", 1388., 72.22, 287371., 664.463, 
  39.8, 14.952, 9.473, 16978.068, "", 170.05, 13.57, 1.9, 14.5, 88.469, 5.8, 
  79.19, 0.814}, {"BRB", "North America", "Barbados", "2021-04-27", 3828., 
  3., 5., 44., 0., 0., 13320.76, 10.439, 17.399, 153.112, 0., 0., 0.92, "", 
  "", "", "", "", "", "", "", "", "", "", "", "", "", "", "", "", 73808., 
  73808., "", 131., 382., 25.68, 25.68, "", 1329., 72.22, 287371., 664.463, 
  39.8, 14.952, 9.473, 16978.068, "", 170.05, 13.57, 1.9, 14.5, 88.469, 5.8, 
  79.19, 0.814}, {"BRB", "North America", "Barbados", "2021-04-28", 3831., 
  3., 4.857, 44., 0., 0., 13331.199, 10.439, 16.902, 153.112, 0., 0., 0.92, 
  "", "", "", "", "", "", "", "", "", "", "", "", "", "", "", "", "", 73931., 
  73931., "", 123., 369., 25.73, 25.73, "", 1284., 72.22, 287371., 664.463, 
  39.8, 14.952, 9.473, 16978.068, "", 170.05, 13.57, 1.9, 14.5, 88.469, 5.8, 
  79.19, 0.814}, {"BRB", "North America", "Barbados", "2021-04-29", 3838., 
  7., 4.571, 44., 0., 0., 13355.558, 24.359, 15.908, 153.112, 0., 0., 0.93, 
  "", "", "", "", "", "", "", "", "", "", "", "", "", "", "", "", "", 74040., 
  74040., "", 109., 342., 25.76, 25.76, "", 1190., 72.22, 287371., 664.463, 
  39.8, 14.952, 9.473, 16978.068, "", 170.05, 13.57, 1.9, 14.5, 88.469, 5.8, 
  79.19, 0.814}, {"BRB", "North America", "Barbados", "2021-04-30", 3855., 
  17., 5., 44., 0., 0., 13414.715, 59.157, 17.399, 153.112, 0., 0., 0.94, "", 
  "", "", "", "", "", "", "", "", "", "", "", "", "", "", "", "", 74218., 
  74218., "", 178., 334., 25.83, 25.83, "", 1162., 72.22, 287371., 664.463, 
  39.8, 14.952, 9.473, 16978.068, "", 170.05, 13.57, 1.9, 14.5, 88.469, 5.8, 
  79.19, 0.814}, {"BRB", "North America", "Barbados", "2021-05-01", 3863., 
  8., 6.143, 44., 0., 0., 13442.553, 27.839, 21.376, 153.112, 0., 0., 0.94, 
  "", "", "", "", "", "", "", "", "", "", "", "", "", "", "", "", "", 91157., 
  74608., 16549., 16939., 2633., 31.72, 25.96, 5.76, 9162., 72.22, 287371., 
  664.463, 39.8, 14.952, 9.473, 16978.068, "", 170.05, 13.57, 1.9, 14.5, 
  88.469, 5.8, 79.19, 0.814}, {"BRB", "North America", "Barbados", 
  "2021-05-02", 3866., 3., 6., 44., 0., 0., 13452.993, 10.439, 20.879, 
  153.112, 0., 0., 0.94, "", "", "", "", "", "", "", "", "", "", "", "", "", 
  "", "", "", "", 92906., 74886., 18020., 1749., 2759., 32.33, 26.06, 6.27, 
  9601., 72.22, 287371., 664.463, 39.8, 14.952, 9.473, 16978.068, "", 170.05, 
  13.57, 1.9, 14.5, 88.469, 5.8, 79.19, 0.814}, 
 {"BRB", "North America", "Barbados", "2021-05-03", 3881., 15., 8., 44., 0., 
  0., 13505.19, 52.197, 27.839, 153.112, 0., 0., 0.94, "", "", "", "", "", 
  "", "", "", "", "", "", "", "", "", "", "", "", 94991., 75006., 19985., 
  2085., 3045., 33.06, 26.1, 6.95, 10596., 72.22, 287371., 664.463, 39.8, 
  14.952, 9.473, 16978.068, "", 170.05, 13.57, 1.9, 14.5, 88.469, 5.8, 79.19, 
  0.814}, {"BRB", "North America", "Barbados", "2021-05-04", 3884., 3., 8., 
  45., 1., 0.143, 13515.63, 10.439, 27.839, 156.592, 3.48, 0.497, 0.93, "", 
  "", "", "", "", "", "", "", "", "", "", "", "", "", "", "", "", 97329., 
  75148., 22181., 2338., 3360., 33.87, 26.15, 7.72, 11692., 72.22, 287371., 
  664.463, 39.8, 14.952, 9.473, 16978.068, "", 170.05, 13.57, 1.9, 14.5, 
  88.469, 5.8, 79.19, 0.814}, {"BRB", "North America", "Barbados", 
  "2021-05-05", 3915., 31., 12., 45., 0., 0.143, 13623.504, 107.874, 41.758, 
  156.592, 0., 0.497, 0.93, "", "", "", "", "", "", "", "", "", "", "", "", 
  "", "", "", "", "", 100592., 75296., 25296., 3263., 3809., 35., 26.2, 8.8, 
  13255., 72.22, 287371., 664.463, 39.8, 14.952, 9.473, 16978.068, "", 
  170.05, 13.57, 1.9, 14.5, 88.469, 5.8, 79.19, 0.814}, 
 {"BRB", "North America", "Barbados", "2021-05-06", 3929., 14., 13., 45., 0., 
  0.143, 13672.222, 48.718, 45.238, 156.592, 0., 0.497, 0.92, "", "", "", "", 
  "", "", "", "", "", "", "", "", "", "", "", "", "", 103827., 75360., 
  28467., 3235., 4255., 36.13, 26.22, 9.91, 14807., 72.22, 287371., 664.463, 
  39.8, 14.952, 9.473, 16978.068, "", 170.05, 13.57, 1.9, 14.5, 88.469, 5.8, 
  79.19, 0.814}, {"BRB", "North America", "Barbados", "2021-05-07", 3931., 
  2., 10.857, 45., 0., 0.143, 13679.181, 6.96, 37.781, 156.592, 0., 0.497, 
  0.91, "", "", "", "", "", "", "", "", "", "", "", "", "", "", "", "", "", 
  105902., 75452., 30450., 2075., 4526., 36.85, 26.26, 10.6, 15750., 72.22, 
  287371., 664.463, 39.8, 14.952, 9.473, 16978.068, "", 170.05, 13.57, 1.9, 
  14.5, 88.469, 5.8, 79.19, 0.814}, {"BRB", "North America", "Barbados", 
  "2021-05-08", 3933., 2., 10., 45., 0., 0.143, 13686.141, 6.96, 34.798, 
  156.592, 0., 0.497, 0.9, "", "", "", "", "", "", "", "", "", "", "", "", 
  "", "", "", "", "", 107370., 75476., 31894., 1468., 2316., 37.36, 26.26, 
  11.1, 8059., 72.22, 287371., 664.463, 39.8, 14.952, 9.473, 16978.068, "", 
  170.05, 13.57, 1.9, 14.5, 88.469, 5.8, 79.19, 0.814}, 
 {"BRB", "North America", "Barbados", "2021-05-09", 3942., 9., 10.857, 45., 
  0., 0.143, 13717.459, 31.318, 37.781, 156.592, 0., 0.497, 0.89, "", "", "", 
  "", "", "", "", "", "", "", "", "", "", "", "", "", "", 108208., 75491., 
  32717., 838., 2186., 37.65, 26.27, 11.38, 7607., 72.22, 287371., 664.463, 
  39.8, 14.952, 9.473, 16978.068, "", 170.05, 13.57, 1.9, 14.5, 88.469, 5.8, 
  79.19, 0.814}, {"BRB", "North America", "Barbados", "2021-05-10", 3946., 
  4., 9.286, 45., 0., 0.143, 13731.379, 13.919, 32.313, 156.592, 0., 0.497, 
  0.88, "", "", "", "", "", "", "", "", "", "", "", "", "", "", "", "", "", 
  110190., 75537., 34653., 1982., 2171., 38.34, 26.29, 12.06, 7555., 72.22, 
  287371., 664.463, 39.8, 14.952, 9.473, 16978.068, "", 170.05, 13.57, 1.9, 
  14.5, 88.469, 5.8, 79.19, 0.814}, {"BRB", "North America", "Barbados", 
  "2021-05-11", 3950., 4., 9.429, 45., 0., 0., 13745.298, 13.919, 32.81, 
  156.592, 0., 0., 0.87, "", "", "", "", "", "", "", "", "", "", "", "", "", 
  "", "", "", "", 112242., 75644., 36598., 2052., 2130., 39.06, 26.32, 12.74, 
  7412., 72.22, 287371., 664.463, 39.8, 14.952, 9.473, 16978.068, "", 170.05, 
  13.57, 1.9, 14.5, 88.469, 5.8, 79.19, 0.814}, 
 {"BRB", "North America", "Barbados", "2021-05-12", 3957., 7., 6., 46., 1., 
  0.143, 13769.657, 24.359, 20.879, 160.072, 3.48, 0.497, 0.87, "", "", "", 
  "", "", "", "", "", "", "", "", "", "", "", "", "", "", 114643., 75724., 
  38919., 2401., 2007., 39.89, 26.35, 13.54, 6984., 72.22, 287371., 664.463, 
  39.8, 14.952, 9.473, 16978.068, "", 170.05, 13.57, 1.9, 14.5, 88.469, 5.8, 
  79.19, 0.814}, {"BRB", "North America", "Barbados", "2021-05-13", 3959., 
  2., 4.286, 46., 0., 0.143, 13776.616, 6.96, 14.914, 160.072, 0., 0.497, 
  0.86, "", "", "", "", "", "", "", "", "", "", "", "", "", "", "", "", "", 
  116924., 75794., 41130., 2281., 1871., 40.69, 26.37, 14.31, 6511., 72.22, 
  287371., 664.463, 39.8, 14.952, 9.473, 16978.068, "", 170.05, 13.57, 1.9, 
  14.5, 88.469, 5.8, 79.19, 0.814}, {"BRB", "North America", "Barbados", 
  "2021-05-14", 3961., 2., 4.286, 46., 0., 0.143, 13783.576, 6.96, 14.914, 
  160.072, 0., 0.497, 0.86, "", "", "", "", "", "", "", "", "", "", "", "", 
  "", "", "", "", "", 118563., 75918., 42645., 1639., 1809., 41.26, 26.42, 
  14.84, 6295., 72.22, 287371., 664.463, 39.8, 14.952, 9.473, 16978.068, "", 
  170.05, 13.57, 1.9, 14.5, 88.469, 5.8, 79.19, 0.814}, 
 {"BRB", "North America", "Barbados", "2021-05-15", 3965., 4., 4.571, 46., 
  0., 0.143, 13797.495, 13.919, 15.908, 160.072, 0., 0.497, 0.85, "", "", "", 
  "", "", "", "", "", "", "", "", "", "", "", "", "", "", 118824., 75920., 
  42904., 261., 1636., 41.35, 26.42, 14.93, 5693., 72.22, 287371., 664.463, 
  39.8, 14.952, 9.473, 16978.068, "", 170.05, 13.57, 1.9, 14.5, 88.469, 5.8, 
  79.19, 0.814}, {"BRB", "North America", "Barbados", "2021-05-16", 3967., 
  2., 3.571, 46., 0., 0.143, 13804.455, 6.96, 12.428, 160.072, 0., 0.497, 
  0.85, "", "", "", "", "", "", "", "", "", "", "", "", "", "", "", "", "", 
  119823., 75956., 43867., 999., 1659., 41.7, 26.43, 15.26, 5773., 72.22, 
  287371., 664.463, 39.8, 14.952, 9.473, 16978.068, "", 170.05, 13.57, 1.9, 
  14.5, 88.469, 5.8, 79.19, 0.814}, {"BRB", "North America", "Barbados", 
  "2021-05-17", 3968., 1., 3.143, 46., 0., 0.143, 13807.935, 3.48, 10.937, 
  160.072, 0., 0.497, 0.85, "", "", "", "", "", "", "", "", "", "", "", "", 
  "", "", "", "", "", 121288., 76000., 45288., 1465., 1585., 42.21, 26.45, 
  15.76, 5516., 66.67, 287371., 664.463, 39.8, 14.952, 9.473, 16978.068, "", 
  170.05, 13.57, 1.9, 14.5, 88.469, 5.8, 79.19, 0.814}, 
 {"BRB", "North America", "Barbados", "2021-05-18", 3972., 4., 3.143, 47., 
  1., 0.286, 13821.854, 13.919, 10.937, 163.552, 3.48, 0.994, 0.85, "", "", 
  "", "", "", "", "", "", "", "", "", "", "", "", "", "", "", 123177., 
  76045., 47132., 1889., 1562., 42.86, 26.46, 16.4, 5435., 66.67, 287371., 
  664.463, 39.8, 14.952, 9.473, 16978.068, "", 170.05, 13.57, 1.9, 14.5, 
  88.469, 5.8, 79.19, 0.814}, {"BRB", "North America", "Barbados", 
  "2021-05-19", 3975., 3., 2.571, 47., 0., 0.143, 13832.293, 10.439, 8.948, 
  163.552, 0., 0.497, 0.85, "", "", "", "", "", "", "", "", "", "", "", "", 
  "", "", "", "", "", 125510., 76136., 49374., 2333., 1552., 43.68, 26.49, 
  17.18, 5401., 66.67, 287371., 664.463, 39.8, 14.952, 9.473, 16978.068, "", 
  170.05, 13.57, 1.9, 14.5, 88.469, 5.8, 79.19, 0.814}, 
 {"BRB", "North America", "Barbados", "2021-05-20", 3975., 0., 2.286, 47., 
  0., 0.143, 13832.293, 0., 7.954, 163.552, 0., 0.497, 0.85, "", "", "", "", 
  "", "", "", "", "", "", "", "", "", "", "", "", "", 127986., 76282., 
  51704., 2476., 1580., 44.54, 26.54, 17.99, 5498., 66.67, 287371., 664.463, 
  39.8, 14.952, 9.473, 16978.068, "", 170.05, 13.57, 1.9, 14.5, 88.469, 5.8, 
  79.19, 0.814}, {"BRB", "North America", "Barbados", "2021-05-21", 3985., 
  10., 3.429, 47., 0., 0.143, 13867.092, 34.798, 11.931, 163.552, 0., 0.497, 
  0.86, "", "", "", "", "", "", "", "", "", "", "", "", "", "", "", "", "", 
  129216., 76336., 52880., 1230., 1522., 44.96, 26.56, 18.4, 5296., 66.67, 
  287371., 664.463, 39.8, 14.952, 9.473, 16978.068, "", 170.05, 13.57, 1.9, 
  14.5, 88.469, 5.8, 79.19, 0.814}, {"BRB", "North America", "Barbados", 
  "2021-05-22", 3991., 6., 3.714, 47., 0., 0.143, 13887.971, 20.879, 12.925, 
  163.552, 0., 0.497, 0.85, "", "", "", "", "", "", "", "", "", "", "", "", 
  "", "", "", "", "", 130272., 76361., 53911., 1056., 1635., 45.33, 26.57, 
  18.76, 5690., 66.67, 287371., 664.463, 39.8, 14.952, 9.473, 16978.068, "", 
  170.05, 13.57, 1.9, 14.5, 88.469, 5.8, 79.19, 0.814}, 
 {"BRB", "North America", "Barbados", "2021-05-23", 3995., 4., 4., 47., 0., 
  0.143, 13901.89, 13.919, 13.919, 163.552, 0., 0.497, 0.85, "", "", "", "", 
  "", "", "", "", "", "", "", "", "", "", "", "", "", 131332., 76404., 
  54928., 1060., 1644., 45.7, 26.59, 19.11, 5721., 66.67, 287371., 664.463, 
  39.8, 14.952, 9.473, 16978.068, "", 170.05, 13.57, 1.9, 14.5, 88.469, 5.8, 
  79.19, 0.814}, {"BRB", "North America", "Barbados", "2021-05-24", 3995., 
  0., 3.857, 47., 0., 0.143, 13901.89, 0., 13.422, 163.552, 0., 0.497, 0.85, 
  "", "", "", "", "", "", "", "", "", "", "", "", "", "", "", "", "", 
  131999., 76413., 55586., 667., 1530., 45.93, 26.59, 19.34, 5324., 66.67, 
  287371., 664.463, 39.8, 14.952, 9.473, 16978.068, "", 170.05, 13.57, 1.9, 
  14.5, 88.469, 5.8, 79.19, 0.814}, {"BRB", "North America", "Barbados", 
  "2021-05-25", 4000., 5., 4., 47., 0., 0., 13919.289, 17.399, 13.919, 
  163.552, 0., 0., 0.85, "", "", "", "", "", "", "", "", "", "", "", "", "", 
  "", "", "", "", 133214., 76523., 56691., 1215., 1434., 46.36, 26.63, 19.73, 
  4990., 66.67, 287371., 664.463, 39.8, 14.952, 9.473, 16978.068, "", 170.05, 
  13.57, 1.9, 14.5, 88.469, 5.8, 79.19, 0.814}, 
 {"BRB", "North America", "Barbados", "2021-05-26", 4004., 4., 4.143, 47., 
  0., 0., 13933.208, 13.919, 14.416, 163.552, 0., 0., 0.84, "", "", "", "", 
  "", "", "", "", "", "", "", "", "", "", "", "", "", 135082., 77084., 
  57998., 1868., 1367., 47.01, 26.82, 20.18, 4757., 66.67, 287371., 664.463, 
  39.8, 14.952, 9.473, 16978.068, "", 170.05, 13.57, 1.9, 14.5, 88.469, 5.8, 
  79.19, 0.814}, {"BRB", "North America", "Barbados", "2021-05-27", 4006., 
  2., 4.429, 47., 0., 0., 13940.168, 6.96, 15.411, 163.552, 0., 0., 0.84, "", 
  "", "", "", "", "", "", "", "", "", "", "", "", "", "", "", "", 136382., 
  77494., 58888., 1300., 1199., 47.46, 26.97, 20.49, 4172., 66.67, 287371., 
  664.463, 39.8, 14.952, 9.473, 16978.068, "", 170.05, 13.57, 1.9, 14.5, 
  88.469, 5.8, 79.19, 0.814}, {"BRB", "North America", "Barbados", 
  "2021-05-28", 4009., 3., 3.429, 47., 0., 0., 13950.607, 10.439, 11.931, 
  163.552, 0., 0., 0.84, "", "", "", "", "", "", "", "", "", "", "", "", "", 
  "", "", "", "", 137962., 77823., 60139., 1580., 1249., 48.01, 27.08, 20.93, 
  4346., 66.67, 287371., 664.463, 39.8, 14.952, 9.473, 16978.068, "", 170.05, 
  13.57, 1.9, 14.5, 88.469, 5.8, 79.19, 0.814}, 
 {"BRB", "North America", "Barbados", "2021-05-29", 4012., 3., 3., 47., 0., 
  0., 13961.047, 10.439, 10.439, 163.552, 0., 0., 0.84, "", "", "", "", "", 
  "", "", "", "", "", "", "", "", "", "", "", "", 138389., 77946., 60443., 
  427., 1160., 48.16, 27.12, 21.03, 4037., 66.67, 287371., 664.463, 39.8, 
  14.952, 9.473, 16978.068, "", 170.05, 13.57, 1.9, 14.5, 88.469, 5.8, 79.19, 
  0.814}, {"BRB", "North America", "Barbados", "2021-05-30", 4017., 5., 
  3.143, 47., 0., 0., 13978.446, 17.399, 10.937, 163.552, 0., 0., 0.84, "", 
  "", "", "", "", "", "", "", "", "", "", "", "", "", "", "", "", 138798., 
  78245., 60553., 409., 1067., 48.3, 27.23, 21.07, 3713., 66.67, 287371., 
  664.463, 39.8, 14.952, 9.473, 16978.068, "", 170.05, 13.57, 1.9, 14.5, 
  88.469, 5.8, 79.19, 0.814}, {"BRB", "North America", "Barbados", 
  "2021-05-31", 4017., 0., 3.143, 47., 0., 0., 13978.446, 0., 10.937, 
  163.552, 0., 0., 0.83, "", "", "", "", "", "", "", "", "", "", "", "", "", 
  "", "", "", "", 139354., 78633., 60721., 556., 1051., 48.49, 27.36, 21.13, 
  3657., 66.67, 287371., 664.463, 39.8, 14.952, 9.473, 16978.068, "", 170.05, 
  13.57, 1.9, 14.5, 88.469, 5.8, 79.19, 0.814}, 
 {"BRB", "North America", "Barbados", "2021-06-01", 4017., 0., 2.429, 47., 
  0., 0., 13978.446, 0., 8.451, 163.552, 0., 0., 0.83, "", "", "", "", "", 
  "", "", "", "", "", "", "", "", "", "", "", "", 140319., 79503., 60816., 
  965., 1015., 48.83, 27.67, 21.16, 3532., 66.67, 287371., 664.463, 39.8, 
  14.952, 9.473, 16978.068, "", 170.05, 13.57, 1.9, 14.5, 88.469, 5.8, 79.19, 
  0.814}, {"BRB", "North America", "Barbados", "2021-06-02", 4023., 6., 
  2.714, 47., 0., 0., 13999.325, 20.879, 9.445, 163.552, 0., 0., 0.83, "", 
  "", "", "", "", "", "", "", "", "", "", "", "", "", "", "", "", 141282., 
  80392., 60890., 963., 886., 49.16, 27.97, 21.19, 3083., 66.67, 287371., 
  664.463, 39.8, 14.952, 9.473, 16978.068, "", 170.05, 13.57, 1.9, 14.5, 
  88.469, 5.8, 79.19, 0.814}, {"BRB", "North America", "Barbados", 
  "2021-06-03", 4026., 3., 2.857, 47., 0., 0., 14009.764, 10.439, 9.942, 
  163.552, 0., 0., 0.83, "", "", "", "", "", "", "", "", "", "", "", "", "", 
  "", "", "", "", "", "", "", "", 858., "", "", "", 2986., 66.67, 287371., 
  664.463, 39.8, 14.952, 9.473, 16978.068, "", 170.05, 13.57, 1.9, 14.5, 
  88.469, 5.8, 79.19, 0.814}, {"BRB", "North America", "Barbados", 
  "2021-06-04", 4029., 3., 2.857, 47., 0., 0., 14020.204, 10.439, 9.942, 
  163.552, 0., 0., 0.83, "", "", "", "", "", "", "", "", "", "", "", "", "", 
  "", "", "", "", 143488., 82310., 61178., "", 789., 49.93, 28.64, 21.29, 
  2746., 66.67, 287371., 664.463, 39.8, 14.952, 9.473, 16978.068, "", 170.05, 
  13.57, 1.9, 14.5, 88.469, 5.8, 79.19, 0.814}, 
 {"BRB", "North America", "Barbados", "2021-06-05", 4030., 1., 2.571, 47., 
  0., 0., 14023.684, 3.48, 8.948, 163.552, 0., 0., 0.83, "", "", "", "", "", 
  "", "", "", "", "", "", "", "", "", "", "", "", "", "", "", "", "", "", "", 
  "", "", 66.67, 287371., 664.463, 39.8, 14.952, 9.473, 16978.068, "", 
  170.05, 13.57, 1.9, 14.5, 88.469, 5.8, 79.19, 0.814}, 
 {"BRB", "North America", "Barbados", "2021-06-06", 4031., 1., 2., 47., 0., 
  0., 14027.163, 3.48, 6.96, 163.552, 0., 0., 0.82, "", "", "", "", "", "", 
  "", "", "", "", "", "", "", "", "", "", "", "", "", "", "", "", "", "", "", 
  "", "", 287371., 664.463, 39.8, 14.952, 9.473, 16978.068, "", 170.05, 
  13.57, 1.9, 14.5, 88.469, 5.8, 79.19, 0.814}, 
 {"BRB", "North America", "Barbados", "2021-06-07", 4032., 1., 2.143, 47., 
  0., 0., 14030.643, 3.48, 7.457, 163.552, 0., 0., "", "", "", "", "", "", 
  "", "", "", "", "", "", "", "", "", "", "", "", "", "", "", "", "", "", "", 
  "", "", "", 287371., 664.463, 39.8, 14.952, 9.473, 16978.068, "", 170.05, 
  13.57, 1.9, 14.5, 88.469, 5.8, 79.19, 0.814}, 
 {"BLR", "Europe", "Belarus", "2020-02-28", 1., 1., "", "", "", "", 0.106, 
  0.106, "", "", "", "", "", "", "", "", "", "", "", "", "", "", "", "", "", 
  "", "", "", "", "", "", "", "", "", "", "", "", "", "", 0., 9.449321*^6, 
  46.858, 40.3, 14.799, 9.788, 17167.967, "", 443.129, 5.18, 10.5, 46.1, "", 
  11., 74.79, 0.823}, {"BLR", "Europe", "Belarus", "2020-02-29", 1., 0., "", 
  "", "", "", 0.106, 0., "", "", "", "", "", "", "", "", "", "", "", "", "", 
  "", "", "", "", "", "", "", "", "", "", "", "", "", "", "", "", "", "", 0., 
  9.449321*^6, 46.858, 40.3, 14.799, 9.788, 17167.967, "", 443.129, 5.18, 
  10.5, 46.1, "", 11., 74.79, 0.823}, {"BLR", "Europe", "Belarus", 
  "2020-03-01", 1., 0., "", "", "", "", 0.106, 0., "", "", "", "", "", "", 
  "", "", "", "", "", "", "", "", "", "", "", "", "", "", "", "", "", "", "", 
  "", "", "", "", "", "", 0., 9.449321*^6, 46.858, 40.3, 14.799, 9.788, 
  17167.967, "", 443.129, 5.18, 10.5, 46.1, "", 11., 74.79, 0.823}, 
 {"BLR", "Europe", "Belarus", "2020-03-02", 1., 0., "", "", "", "", 0.106, 
  0., "", "", "", "", "", "", "", "", "", "", "", "", "", "", "", "", "", "", 
  "", "", "", "", "", "", "", "", "", "", "", "", "", 0., 9.449321*^6, 
  46.858, 40.3, 14.799, 9.788, 17167.967, "", 443.129, 5.18, 10.5, 46.1, "", 
  11., 74.79, 0.823}, {"BLR", "Europe", "Belarus", "2020-03-03", 1., 0., "", 
  "", "", "", 0.106, 0., "", "", "", "", "", "", "", "", "", "", "", "", "", 
  "", 5000., 0.529, "", "", "", "", "", "tests performed", "", "", "", "", 
  "", "", "", "", "", 0., 9.449321*^6, 46.858, 40.3, 14.799, 9.788, 
  17167.967, "", 443.129, 5.18, 10.5, 46.1, "", 11., 74.79, 0.823}, 
 {"BLR", "Europe", "Belarus", "2020-03-04", 6., 5., 0.857, "", "", 0., 0.635, 
  0.529, 0.091, "", "", 0., "", "", "", "", "", "", "", "", "", "", "", "", 
  "", "", "", "", "", "tests performed", "", "", "", "", "", "", "", "", "", 
  0., 9.449321*^6, 46.858, 40.3, 14.799, 9.788, 17167.967, "", 443.129, 5.18, 
  10.5, 46.1, "", 11., 74.79, 0.823}, {"BLR", "Europe", "Belarus", 
  "2020-03-05", 6., 0., 0.857, "", "", 0., 0.635, 0., 0.091, "", "", 0., "", 
  "", "", "", "", "", "", "", "", "", "", "", "", "", "", "", "", 
  "tests performed", "", "", "", "", "", "", "", "", "", 0., 9.449321*^6, 
  46.858, 40.3, 14.799, 9.788, 17167.967, "", 443.129, 5.18, 10.5, 46.1, "", 
  11., 74.79, 0.823}, {"BLR", "Europe", "Belarus", "2020-03-06", 6., 0., 
  0.714, "", "", 0., 0.635, 0., 0.076, "", "", 0., "", "", "", "", "", "", 
  "", "", "", "", "", "", "", "", "", "", "", "tests performed", "", "", "", 
  "", "", "", "", "", "", 0., 9.449321*^6, 46.858, 40.3, 14.799, 9.788, 
  17167.967, "", 443.129, 5.18, 10.5, 46.1, "", 11., 74.79, 0.823}, 
 {"BLR", "Europe", "Belarus", "2020-03-07", 6., 0., 0.714, "", "", 0., 0.635, 
  0., 0.076, "", "", 0., "", "", "", "", "", "", "", "", "", "", "", "", "", 
  "", "", "", "", "tests performed", "", "", "", "", "", "", "", "", "", 0., 
  9.449321*^6, 46.858, 40.3, 14.799, 9.788, 17167.967, "", 443.129, 5.18, 
  10.5, 46.1, "", 11., 74.79, 0.823}, {"BLR", "Europe", "Belarus", 
  "2020-03-08", 6., 0., 0.714, "", "", 0., 0.635, 0., 0.076, "", "", 0., "", 
  "", "", "", "", "", "", "", "", "", "", "", "", "", "", "", "", 
  "tests performed", "", "", "", "", "", "", "", "", "", 0., 9.449321*^6, 
  46.858, 40.3, 14.799, 9.788, 17167.967, "", 443.129, 5.18, 10.5, 46.1, "", 
  11., 74.79, 0.823}, {"BLR", "Europe", "Belarus", "2020-03-09", 6., 0., 
  0.714, "", "", 0., 0.635, 0., 0.076, "", "", 0., "", "", "", "", "", "", 
  "", "", "", "", "", "", "", "", "", "", "", "tests performed", "", "", "", 
  "", "", "", "", "", "", 0., 9.449321*^6, 46.858, 40.3, 14.799, 9.788, 
  17167.967, "", 443.129, 5.18, 10.5, 46.1, "", 11., 74.79, 0.823}, 
 {"BLR", "Europe", "Belarus", "2020-03-10", 9., 3., 1.143, "", "", 0., 0.952, 
  0.317, 0.121, "", "", 0., "", "", "", "", "", "", "", "", "", "", "", "", 
  "", 611., 0.065, 0.002, 534.6, "tests performed", "", "", "", "", "", "", 
  "", "", "", 0., 9.449321*^6, 46.858, 40.3, 14.799, 9.788, 17167.967, "", 
  443.129, 5.18, 10.5, 46.1, "", 11., 74.79, 0.823}, 
 {"BLR", "Europe", "Belarus", "2020-03-11", 9., 0., 0.429, "", "", 0., 0.952, 
  0., 0.045, "", "", 0., "", "", "", "", "", "", "", "", "", "", "", "", "", 
  611., 0.065, 0.001, 1424.2, "tests performed", "", "", "", "", "", "", "", 
  "", "", 0., 9.449321*^6, 46.858, 40.3, 14.799, 9.788, 17167.967, "", 
  443.129, 5.18, 10.5, 46.1, "", 11., 74.79, 0.823}, 
 {"BLR", "Europe", "Belarus", "2020-03-12", 12., 3., 0.857, "", "", 0., 1.27, 
  0.317, 0.091, "", "", 0., "", "", "", "", "", "", "", "", "", "", 10500., 
  1.111, "", 611., 0.065, 0.001, 713., "tests performed", "", "", "", "", "", 
  "", "", "", "", 0., 9.449321*^6, 46.858, 40.3, 14.799, 9.788, 17167.967, 
  "", 443.129, 5.18, 10.5, 46.1, "", 11., 74.79, 0.823}, 
 {"BLR", "Europe", "Belarus", "2020-03-13", 27., 15., 3., "", "", 0., 2.857, 
  1.587, 0.317, "", "", 0., "", "", "", "", "", "", "", "", "", "", "", "", 
  "", 720., 0.076, 0.004, 240., "tests performed", "", "", "", "", "", "", 
  "", "", "", 0., 9.449321*^6, 46.858, 40.3, 14.799, 9.788, 17167.967, "", 
  443.129, 5.18, 10.5, 46.1, "", 11., 74.79, 0.823}, 
 {"BLR", "Europe", "Belarus", "2020-03-14", 27., 0., 3., "", "", 0., 2.857, 
  0., 0.317, "", "", 0., "", "", "", "", "", "", "", "", "", "", "", "", "", 
  829., 0.088, 0.004, 276.3, "tests performed", "", "", "", "", "", "", "", 
  "", "", 8.33, 9.449321*^6, 46.858, 40.3, 14.799, 9.788, 17167.967, "", 
  443.129, 5.18, 10.5, 46.1, "", 11., 74.79, 0.823}, 
 {"BLR", "Europe", "Belarus", "2020-03-15", 27., 0., 3., "", "", 0., 2.857, 
  0., 0.317, "", "", 0., "", "", "", "", "", "", "", "", "", "", "", "", "", 
  938., 0.099, 0.003, 312.7, "tests performed", "", "", "", "", "", "", "", 
  "", "", 8.33, 9.449321*^6, 46.858, 40.3, 14.799, 9.788, 17167.967, "", 
  443.129, 5.18, 10.5, 46.1, "", 11., 74.79, 0.823}, 
 {"BLR", "Europe", "Belarus", "2020-03-16", 36., 9., 4.286, "", "", 0., 3.81, 
  0.952, 0.454, "", "", 0., "", "", "", "", "", "", "", "", "", "", 16000., 
  1.693, "", 1048., 0.111, 0.004, 244.5, "tests performed", "", "", "", "", 
  "", "", "", "", "", 8.33, 9.449321*^6, 46.858, 40.3, 14.799, 9.788, 
  17167.967, "", 443.129, 5.18, 10.5, 46.1, "", 11., 74.79, 0.823}, 
 {"BLR", "Europe", "Belarus", "2020-03-17", 36., 0., 3.857, "", "", 0., 3.81, 
  0., 0.408, "", "", 0., "", "", "", "", "", "", "", "", "", "", "", "", "", 
  1067., 0.113, 0.004, 276.6, "tests performed", "", "", "", "", "", "", "", 
  "", "", 8.33, 9.449321*^6, 46.858, 40.3, 14.799, 9.788, 17167.967, "", 
  443.129, 5.18, 10.5, 46.1, "", 11., 74.79, 0.823}, 
 {"BLR", "Europe", "Belarus", "2020-03-18", 51., 15., 6., "", "", 0., 5.397, 
  1.587, 0.635, "", "", 0., "", "", "", "", "", "", "", "", "", "", "", "", 
  "", 1087., 0.115, 0.006, 181.2, "tests performed", "", "", "", "", "", "", 
  "", "", "", 8.33, 9.449321*^6, 46.858, 40.3, 14.799, 9.788, 17167.967, "", 
  443.129, 5.18, 10.5, 46.1, "", 11., 74.79, 0.823}, 
 {"BLR", "Europe", "Belarus", "2020-03-19", 51., 0., 5.571, "", "", 0., 
  5.397, 0., 0.59, "", "", 0., "", "", "", "", "", "", "", "", "", "", "", 
  "", "", 1107., 0.117, 0.005, 198.7, "tests performed", "", "", "", "", "", 
  "", "", "", "", 8.33, 9.449321*^6, 46.858, 40.3, 14.799, 9.788, 17167.967, 
  "", 443.129, 5.18, 10.5, 46.1, "", 11., 74.79, 0.823}, 
 {"BLR", "Europe", "Belarus", "2020-03-20", 69., 18., 6., "", "", 0., 7.302, 
  1.905, 0.635, "", "", 0., "", "", "", "", "", "", "", "", "", "", 19000., 
  2.011, "", 1018., 0.108, 0.006, 169.7, "tests performed", "", "", "", "", 
  "", "", "", "", "", 8.33, 9.449321*^6, 46.858, 40.3, 14.799, 9.788, 
  17167.967, "", 443.129, 5.18, 10.5, 46.1, "", 11., 74.79, 0.823}, 
 {"BLR", "Europe", "Belarus", "2020-03-21", 76., 7., 7., "", "", 0., 8.043, 
  0.741, 0.741, "", "", 0., "", "", "", "", "", "", "", "", "", "", "", "", 
  "", 979., 0.104, 0.007, 139.9, "tests performed", "", "", "", "", "", "", 
  "", "", "", 8.33, 9.449321*^6, 46.858, 40.3, 14.799, 9.788, 17167.967, "", 
  443.129, 5.18, 10.5, 46.1, "", 11., 74.79, 0.823}, 
 {"BLR", "Europe", "Belarus", "2020-03-22", 76., 0., 7., "", "", 0., 8.043, 
  0., 0.741, "", "", 0., "", "", "", "", "", "", "", "", "", "", "", "", "", 
  939., 0.099, 0.007, 134.1, "tests performed", "", "", "", "", "", "", "", 
  "", "", 8.33, 9.449321*^6, 46.858, 40.3, 14.799, 9.788, 17167.967, "", 
  443.129, 5.18, 10.5, 46.1, "", 11., 74.79, 0.823}, 
 {"BLR", "Europe", "Belarus", "2020-03-23", 81., 5., 6.429, "", "", 0., 
  8.572, 0.529, 0.68, "", "", 0., "", "", "", "", "", "", "", "", "", "", "", 
  "", "", 900., 0.095, 0.007, 140., "tests performed", "", "", "", "", "", 
  "", "", "", "", 8.33, 9.449321*^6, 46.858, 40.3, 14.799, 9.788, 17167.967, 
  "", 443.129, 5.18, 10.5, 46.1, "", 11., 74.79, 0.823}, 
 {"BLR", "Europe", "Belarus", "2020-03-24", 81., 0., 6.429, "", "", 0., 
  8.572, 0., 0.68, "", "", 0., "", "", "", "", "", "", "", "", "", "", "", 
  "", "", 950., 0.101, 0.007, 147.8, "tests performed", "", "", "", "", "", 
  "", "", "", "", 8.33, 9.449321*^6, 46.858, 40.3, 14.799, 9.788, 17167.967, 
  "", 443.129, 5.18, 10.5, 46.1, "", 11., 74.79, 0.823}, 
 {"BLR", "Europe", "Belarus", "2020-03-25", 86., 5., 5., "", "", 0., 9.101, 
  0.529, 0.529, "", "", 0., "", "", "", "", "", "", "", "", "", "", "", "", 
  "", 1000., 0.106, 0.005, 200., "tests performed", "", "", "", "", "", "", 
  "", "", "", 8.33, 9.449321*^6, 46.858, 40.3, 14.799, 9.788, 17167.967, "", 
  443.129, 5.18, 10.5, 46.1, "", 11., 74.79, 0.823}, 
 {"BLR", "Europe", "Belarus", "2020-03-26", 86., 0., 5., "", "", 0., 9.101, 
  0., 0.529, "", "", 0., "", "", "", "", "", "", "", "", "", "", "", "", "", 
  1050., 0.111, 0.005, 210., "tests performed", "", "", "", "", "", "", "", 
  "", "", 8.33, 9.449321*^6, 46.858, 40.3, 14.799, 9.788, 17167.967, "", 
  443.129, 5.18, 10.5, 46.1, "", 11., 74.79, 0.823}, 
 {"BLR", "Europe", "Belarus", "2020-03-27", 94., 8., 3.571, "", "", 0., 
  9.948, 0.847, 0.378, "", "", 0., "", "", "", "", "", "", "", "", "", "", 
  "", "", "", 1100., 0.116, 0.003, 308., "tests performed", "", "", "", "", 
  "", "", "", "", "", 8.33, 9.449321*^6, 46.858, 40.3, 14.799, 9.788, 
  17167.967, "", 443.129, 5.18, 10.5, 46.1, "", 11., 74.79, 0.823}, 
 {"BLR", "Europe", "Belarus", "2020-03-28", 94., 0., 2.571, "", "", 0., 
  9.948, 0., 0.272, "", "", 0., "", "", "", "", "", "", "", "", "", "", "", 
  "", "", 1100., 0.116, 0.002, 427.8, "tests performed", "", "", "", "", "", 
  "", "", "", "", 8.33, 9.449321*^6, 46.858, 40.3, 14.799, 9.788, 17167.967, 
  "", 443.129, 5.18, 10.5, 46.1, "", 11., 74.79, 0.823}, 
 {"BLR", "Europe", "Belarus", "2020-03-29", 94., 0., 2.571, "", "", 0., 
  9.948, 0., 0.272, "", "", 0., "", "", "", "", "", "", "", "", "", "", "", 
  "", "", 1100., 0.116, 0.002, 427.8, "tests performed", "", "", "", "", "", 
  "", "", "", "", 8.33, 9.449321*^6, 46.858, 40.3, 14.799, 9.788, 17167.967, 
  "", 443.129, 5.18, 10.5, 46.1, "", 11., 74.79, 0.823}, 
 {"BLR", "Europe", "Belarus", "2020-03-30", 152., 58., 10.143, "", "", 0., 
  16.086, 6.138, 1.073, "", "", 0., "", "", "", "", "", "", "", "", "", "", 
  30000., 3.175, "", 1100., 0.116, 0.009, 108.4, "tests performed", "", "", 
  "", "", "", "", "", "", "", 8.33, 9.449321*^6, 46.858, 40.3, 14.799, 9.788, 
  17167.967, "", 443.129, 5.18, 10.5, 46.1, "", 11., 74.79, 0.823}, 
 {"BLR", "Europe", "Belarus", "2020-03-31", 152., 0., 10.143, 1., 1., 0.143, 
  16.086, 0., 1.073, 0.106, 0.106, 0.015, 2.47, "", "", "", "", "", "", "", 
  "", 1000., 31000., 3.281, 0.106, 1086., 0.115, 0.009, 107.1, 
  "tests performed", "", "", "", "", "", "", "", "", "", 8.33, 9.449321*^6, 
  46.858, 40.3, 14.799, 9.788, 17167.967, "", 443.129, 5.18, 10.5, 46.1, "", 
  11., 74.79, 0.823}, {"BLR", "Europe", "Belarus", "2020-04-01", 163., 11., 
  11., 2., 1., 0.286, 17.25, 1.164, 1.164, 0.212, 0.106, 0.03, 2.53, "", "", 
  "", "", "", "", "", "", 1000., 32000., 3.386, 0.106, 1071., 0.113, 0.01, 
  97.4, "tests performed", "", "", "", "", "", "", "", "", "", 12.04, 
  9.449321*^6, 46.858, 40.3, 14.799, 9.788, 17167.967, "", 443.129, 5.18, 
  10.5, 46.1, "", 11., 74.79, 0.823}, {"BLR", "Europe", "Belarus", 
  "2020-04-02", 304., 141., 31.143, 4., 2., 0.571, 32.172, 14.922, 3.296, 
  0.423, 0.212, 0.06, 2.63, "", "", "", "", "", "", "", "", "", "", "", "", 
  1143., 0.121, 0.027, 36.7, "tests performed", "", "", "", "", "", "", "", 
  "", "", 12.04, 9.449321*^6, 46.858, 40.3, 14.799, 9.788, 17167.967, "", 
  443.129, 5.18, 10.5, 46.1, "", 11., 74.79, 0.823}, 
 {"BLR", "Europe", "Belarus", "2020-04-03", 351., 47., 36.714, 4., 0., 0.571, 
  37.146, 4.974, 3.885, 0.423, 0., 0.06, 2.63, "", "", "", "", "", "", "", 
  "", "", "", "", "", 1214., 0.128, 0.03, 33.1, "tests performed", "", "", 
  "", "", "", "", "", "", "", 9.26, 9.449321*^6, 46.858, 40.3, 14.799, 9.788, 
  17167.967, "", 443.129, 5.18, 10.5, 46.1, "", 11., 74.79, 0.823}, 
 {"BLR", "Europe", "Belarus", "2020-04-04", 440., 89., 49.429, 5., 1., 0.714, 
  46.564, 9.419, 5.231, 0.529, 0.106, 0.076, 2.65, "", "", "", "", "", "", 
  "", "", "", "", "", "", 1286., 0.136, 0.038, 26., "tests performed", "", 
  "", "", "", "", "", "", "", "", 16.67, 9.449321*^6, 46.858, 40.3, 14.799, 
  9.788, 17167.967, "", 443.129, 5.18, 10.5, 46.1, "", 11., 74.79, 0.823}, 
 {"BLR", "Europe", "Belarus", "2020-04-05", 562., 122., 66.857, 8., 3., 
  1.143, 59.475, 12.911, 7.075, 0.847, 0.317, 0.121, 2.66, "", "", "", "", 
  "", "", "", "", "", "", "", "", 1357., 0.144, 0.049, 20.3, 
  "tests performed", "", "", "", "", "", "", "", "", "", 16.67, 9.449321*^6, 
  46.858, 40.3, 14.799, 9.788, 17167.967, "", 443.129, 5.18, 10.5, 46.1, "", 
  11., 74.79, 0.823}, {"BLR", "Europe", "Belarus", "2020-04-06", 700., 138., 
  78.286, 13., 5., 1.857, 74.079, 14.604, 8.285, 1.376, 0.529, 0.197, 2.66, 
  "", "", "", "", "", "", "", "", "", 40000., 4.233, "", 1429., 0.151, 0.055, 
  18.3, "tests performed", "", "", "", "", "", "", "", "", "", 22.22, 
  9.449321*^6, 46.858, 40.3, 14.799, 9.788, 17167.967, "", 443.129, 5.18, 
  10.5, 46.1, "", 11., 74.79, 0.823}, {"BLR", "Europe", "Belarus", 
  "2020-04-07", 861., 161., 101.286, 13., 0., 1.714, 91.118, 17.038, 10.719, 
  1.376, 0., 0.181, 2.65, "", "", "", "", "", "", "", "", "", "", "", "", 
  1714., 0.181, 0.059, 16.9, "tests performed", "", "", "", "", "", "", "", 
  "", "", 22.22, 9.449321*^6, 46.858, 40.3, 14.799, 9.788, 17167.967, "", 
  443.129, 5.18, 10.5, 46.1, "", 11., 74.79, 0.823}, 
 {"BLR", "Europe", "Belarus", "2020-04-08", 1066., 205., 129., 13., 0., 
  1.571, 112.812, 21.695, 13.652, 1.376, 0., 0.166, 2.59, "", "", "", "", "", 
  "", "", "", "", 46000., 4.868, "", 2000., 0.212, 0.064, 15.5, 
  "tests performed", "", "", "", "", "", "", "", "", "", 33.33, 9.449321*^6, 
  46.858, 40.3, 14.799, 9.788, 17167.967, "", 443.129, 5.18, 10.5, 46.1, "", 
  11., 74.79, 0.823}, {"BLR", "Europe", "Belarus", "2020-04-09", 1486., 420., 
  168.857, 16., 3., 1.714, 157.26, 44.448, 17.87, 1.693, 0.317, 0.181, 2.48, 
  "", "", "", "", "", "", "", "", 3000., 49000., 5.186, 0.317, 2200., 0.233, 
  0.077, 13., "tests performed", "", "", "", "", "", "", "", "", "", 33.33, 
  9.449321*^6, 46.858, 40.3, 14.799, 9.788, 17167.967, "", 443.129, 5.18, 
  10.5, 46.1, "", 11., 74.79, 0.823}, {"BLR", "Europe", "Belarus", 
  "2020-04-10", 1981., 495., 232.857, 19., 3., 2.143, 209.645, 52.385, 
  24.643, 2.011, 0.317, 0.227, 2.38, "", "", "", "", "", "", "", "", "", "", 
  "", "", 2686., 0.284, 0.087, 11.5, "tests performed", "", "", "", "", "", 
  "", "", "", "", 33.33, 9.449321*^6, 46.858, 40.3, 14.799, 9.788, 17167.967, 
  "", 443.129, 5.18, 10.5, 46.1, "", 11., 74.79, 0.823}, 
 {"BLR", "Europe", "Belarus", "2020-04-11", 2226., 245., 255.143, 23., 4., 
  2.571, 235.572, 25.928, 27.001, 2.434, 0.423, 0.272, 2.22, "", "", "", "", 
  "", "", "", "", "", "", "", "", 3171., 0.336, 0.08, 12.4, 
  "tests performed", "", "", "", "", "", "", "", "", "", 33.33, 9.449321*^6, 
  46.858, 40.3, 14.799, 9.788, 17167.967, "", 443.129, 5.18, 10.5, 46.1, "", 
  11., 74.79, 0.823}, {"BLR", "Europe", "Belarus", "2020-04-12", 2578., 352., 
  288., 26., 3., 2.571, 272.824, 37.251, 30.478, 2.752, 0.317, 0.272, 2.08, 
  "", "", "", "", "", "", "", "", "", 64000., 6.773, "", 3657., 0.387, 0.079, 
  12.7, "tests performed", "", "", "", "", "", "", "", "", "", 33.33, 
  9.449321*^6, 46.858, 40.3, 14.799, 9.788, 17167.967, "", 443.129, 5.18, 
  10.5, 46.1, "", 11., 74.79, 0.823}, {"BLR", "Europe", "Belarus", 
  "2020-04-13", 2919., 341., 317., 29., 3., 2.286, 308.911, 36.087, 33.547, 
  3.069, 0.317, 0.242, 1.97, "", "", "", "", "", "", "", "", 4000., 68000., 
  7.196, 0.423, 4000., 0.423, 0.079, 12.6, "tests performed", "", "", "", "", 
  "", "", "", "", "", 33.33, 9.449321*^6, 46.858, 40.3, 14.799, 9.788, 
  17167.967, "", 443.129, 5.18, 10.5, 46.1, "", 11., 74.79, 0.823}, 
 {"BLR", "Europe", "Belarus", "2020-04-14", 3281., 362., 345.714, 33., 4., 
  2.857, 347.221, 38.31, 36.586, 3.492, 0.423, 0.302, 1.87, "", "", "", "", 
  "", "", "", "", 3875., 71875., 7.606, 0.41, 4125., 0.437, 0.084, 11.9, 
  "tests performed", "", "", "", "", "", "", "", "", "", 33.33, 9.449321*^6, 
  46.858, 40.3, 14.799, 9.788, 17167.967, "", 443.129, 5.18, 10.5, 46.1, "", 
  11., 74.79, 0.823}, {"BLR", "Europe", "Belarus", "2020-04-15", 3728., 447., 
  380.286, 36., 3., 3.286, 394.526, 47.305, 40.245, 3.81, 0.317, 0.348, 1.76, 
  "", "", "", "", "", "", "", "", 4323., 76198., 8.064, 0.457, 4314., 0.457, 
  0.088, 11.3, "tests performed", "", "", "", "", "", "", "", "", "", 33.33, 
  9.449321*^6, 46.858, 40.3, 14.799, 9.788, 17167.967, "", 443.129, 5.18, 
  10.5, 46.1, "", 11., 74.79, 0.823}, {"BLR", "Europe", "Belarus", 
  "2020-04-16", 4204., 476., 388.286, 40., 4., 3.429, 444.9, 50.374, 41.091, 
  4.233, 0.423, 0.363, 1.66, "", "", "", "", "", "", "", "", "", "", "", "", 
  4644., 0.491, 0.084, 12., "tests performed", "", "", "", "", "", "", "", 
  "", "", 33.33, 9.449321*^6, 46.858, 40.3, 14.799, 9.788, 17167.967, "", 
  443.129, 5.18, 10.5, 46.1, "", 11., 74.79, 0.823}, 
 {"BLR", "Europe", "Belarus", "2020-04-17", 4779., 575., 399.714, 42., 2., 
  3.286, 505.751, 60.851, 42.301, 4.445, 0.212, 0.348, 1.61, "", "", "", "", 
  "", "", "", "", "", 86813., 9.187, "", 4688., 0.496, 0.085, 11.7, 
  "tests performed", "", "", "", "", "", "", "", "", "", 33.33, 9.449321*^6, 
  46.858, 40.3, 14.799, 9.788, 17167.967, "", 443.129, 5.18, 10.5, 46.1, "", 
  11., 74.79, 0.823}, {"BLR", "Europe", "Belarus", "2020-04-18", 5297., 518., 
  438.714, 45., 3., 3.143, 560.569, 54.819, 46.428, 4.762, 0.317, 0.333, 
  1.58, "", "", "", "", "", "", "", "", 5896., 92709., 9.811, 0.624, 4816., 
  0.51, 0.091, 11., "tests performed", "", "", "", "", "", "", "", "", "", 
  33.33, 9.449321*^6, 46.858, 40.3, 14.799, 9.788, 17167.967, "", 443.129, 
  5.18, 10.5, 46.1, "", 11., 74.79, 0.823}, {"BLR", "Europe", "Belarus", 
  "2020-04-19", 5807., 510., 461.286, 47., 2., 3., 614.542, 53.972, 48.817, 
  4.974, 0.212, 0.317, 1.54, "", "", "", "", "", "", "", "", 5522., 98231., 
  10.396, 0.584, 4890., 0.517, 0.094, 10.6, "tests performed", "", "", "", 
  "", "", "", "", "", "", 33.33, 9.449321*^6, 46.858, 40.3, 14.799, 9.788, 
  17167.967, "", 443.129, 5.18, 10.5, 46.1, "", 11., 74.79, 0.823}, 
 {"BLR", "Europe", "Belarus", "2020-04-20", 6264., 457., 477.857, 51., 4., 
  3.143, 662.905, 48.363, 50.571, 5.397, 0.423, 0.333, 1.51, "", "", "", "", 
  "", "", "", "", 4335., 102566., 10.854, 0.459, 4938., 0.523, 0.097, 10.3, 
  "tests performed", "", "", "", "", "", "", "", "", "", 31.48, 9.449321*^6, 
  46.858, 40.3, 14.799, 9.788, 17167.967, "", 443.129, 5.18, 10.5, 46.1, "", 
  11., 74.79, 0.823}, {"BLR", "Europe", "Belarus", "2020-04-21", 6723., 459., 
  491.714, 55., 4., 3.143, 711.48, 48.575, 52.037, 5.821, 0.423, 0.333, 1.48, 
  "", "", "", "", "", "", "", "", 5979., 108545., 11.487, 0.633, 5239., 
  0.554, 0.094, 10.7, "tests performed", "", "", "", "", "", "", "", "", "", 
  31.48, 9.449321*^6, 46.858, 40.3, 14.799, 9.788, 17167.967, "", 443.129, 
  5.18, 10.5, 46.1, "", 11., 74.79, 0.823}, {"BLR", "Europe", "Belarus", 
  "2020-04-22", 7281., 558., 507.571, 58., 3., 3.143, 770.532, 59.052, 
  53.715, 6.138, 0.317, 0.333, 1.46, "", "", "", "", "", "", "", "", 6410., 
  114955., 12.165, 0.678, 5537., 0.586, 0.092, 10.9, "tests performed", "", 
  "", "", "", "", "", "", "", "", 31.48, 9.449321*^6, 46.858, 40.3, 14.799, 
  9.788, 17167.967, "", 443.129, 5.18, 10.5, 46.1, "", 11., 74.79, 0.823}, 
 {"BLR", "Europe", "Belarus", "2020-04-23", 8022., 741., 545.429, 60., 2., 
  2.857, 848.95, 78.418, 57.721, 6.35, 0.212, 0.302, 1.46, "", "", "", "", 
  "", "", "", "", 7588., 122543., 12.968, 0.803, 5862., 0.62, 0.093, 10.7, 
  "tests performed", "", "", "", "", "", "", "", "", "", 31.48, 9.449321*^6, 
  46.858, 40.3, 14.799, 9.788, 17167.967, "", 443.129, 5.18, 10.5, 46.1, "", 
  11., 74.79, 0.823}, {"BLR", "Europe", "Belarus", "2020-04-24", 8773., 751., 
  570.571, 63., 3., 3., 928.426, 79.477, 60.382, 6.667, 0.317, 0.317, 1.46, 
  "", "", "", "", "", "", "", "", 8281., 130824., 13.845, 0.876, 6287., 
  0.665, 0.091, 11., "tests performed", "", "", "", "", "", "", "", "", "", 
  31.48, 9.449321*^6, 46.858, 40.3, 14.799, 9.788, 17167.967, "", 443.129, 
  5.18, 10.5, 46.1, "", 11., 74.79, 0.823}, {"BLR", "Europe", "Belarus", 
  "2020-04-25", 9590., 817., 613.286, 67., 4., 3.143, 1014.888, 86.461, 
  64.903, 7.09, 0.423, 0.333, 1.46, "", "", "", "", "", "", "", "", 8471., 
  139295., 14.741, 0.896, 6655., 0.704, 0.092, 10.9, "tests performed", "", 
  "", "", "", "", "", "", "", "", 31.48, 9.449321*^6, 46.858, 40.3, 14.799, 
  9.788, 17167.967, "", 443.129, 5.18, 10.5, 46.1, "", 11., 74.79, 0.823}, 
 {"BLR", "Europe", "Belarus", "2020-04-26", 10463., 873., 665.143, 72., 5., 
  3.571, 1107.275, 92.388, 70.391, 7.62, 0.529, 0.378, 1.45, "", "", "", "", 
  "", "", "", "", 8230., 147525., 15.612, 0.871, 7042., 0.745, 0.094, 10.6, 
  "tests performed", "", "", "", "", "", "", "", "", "", 31.48, 9.449321*^6, 
  46.858, 40.3, 14.799, 9.788, 17167.967, "", 443.129, 5.18, 10.5, 46.1, "", 
  11., 74.79, 0.823}, {"BLR", "Europe", "Belarus", "2020-04-27", 11289., 
  826., 717.857, 75., 3., 3.429, 1194.689, 87.414, 75.969, 7.937, 0.317, 
  0.363, 1.43, "", "", "", "", "", "", "", "", 6275., 153800., 16.276, 0.664, 
  7319., 0.775, 0.098, 10.2, "tests performed", "", "", "", "", "", "", "", 
  "", "", 31.48, 9.449321*^6, 46.858, 40.3, 14.799, 9.788, 17167.967, "", 
  443.129, 5.18, 10.5, 46.1, "", 11., 74.79, 0.823}, 
 {"BLR", "Europe", "Belarus", "2020-04-28", 12208., 919., 783.571, 79., 4., 
  3.429, 1291.945, 97.256, 82.924, 8.36, 0.423, 0.363, 1.39, "", "", "", "", 
  "", "", "", "", 7228., 161028., 17.041, 0.765, 7498., 0.793, 0.105, 9.6, 
  "tests performed", "", "", "", "", "", "", "", "", "", 31.48, 9.449321*^6, 
  46.858, 40.3, 14.799, 9.788, 17167.967, "", 443.129, 5.18, 10.5, 46.1, "", 
  11., 74.79, 0.823}, {"BLR", "Europe", "Belarus", "2020-04-29", 13181., 
  973., 842.857, 84., 5., 3.714, 1394.915, 102.97, 89.198, 8.89, 0.529, 
  0.393, 1.34, "", "", "", "", "", "", "", "", 7958., 168986., 17.883, 0.842, 
  7719., 0.817, 0.109, 9.2, "tests performed", "", "", "", "", "", "", "", 
  "", "", 31.48, 9.449321*^6, 46.858, 40.3, 14.799, 9.788, 17167.967, "", 
  443.129, 5.18, 10.5, 46.1, "", 11., 74.79, 0.823}, 
 {"BLR", "Europe", "Belarus", "2020-04-30", 14027., 846., 857.857, 89., 5., 
  4.143, 1484.445, 89.53, 90.785, 9.419, 0.529, 0.438, 1.28, "", "", "", "", 
  "", "", "", "", 7639., 176625., 18.692, 0.808, 7726., 0.818, 0.111, 9., 
  "tests performed", "", "", "", "", "", "", "", "", "", 31.48, 9.449321*^6, 
  46.858, 40.3, 14.799, 9.788, 17167.967, "", 443.129, 5.18, 10.5, 46.1, "", 
  11., 74.79, 0.823}, {"BLR", "Europe", "Belarus", "2020-05-01", 14917., 
  890., 877.714, 93., 4., 4.286, 1578.632, 94.187, 92.886, 9.842, 0.423, 
  0.454, 1.24, "", "", "", "", "", "", "", "", 9637., 186262., 19.712, 1.02, 
  7920., 0.838, 0.111, 9., "tests performed", "", "", "", "", "", "", "", "", 
  "", 31.48, 9.449321*^6, 46.858, 40.3, 14.799, 9.788, 17167.967, "", 
  443.129, 5.18, 10.5, 46.1, "", 11., 74.79, 0.823}, 
 {"BLR", "Europe", "Belarus", "2020-05-02", 15828., 911., 891.143, 97., 4., 
  4.286, 1675.041, 96.409, 94.308, 10.265, 0.423, 0.454, 1.21, "", "", "", 
  "", "", "", "", "", 9168., 195430., 20.682, 0.97, 8019., 0.849, 0.111, 9., 
  "tests performed", "", "", "", "", "", "", "", "", "", 31.48, 9.449321*^6, 
  46.858, 40.3, 14.799, 9.788, 17167.967, "", 443.129, 5.18, 10.5, 46.1, "", 
  11., 74.79, 0.823}, {"BLR", "Europe", "Belarus", "2020-05-03", 16705., 
  877., 891.714, 99., 2., 3.857, 1767.852, 92.811, 94.368, 10.477, 0.212, 
  0.408, 1.18, "", "", "", "", "", "", "", "", 8809., 204239., 21.614, 0.932, 
  8102., 0.857, 0.11, 9.1, "tests performed", "", "", "", "", "", "", "", "", 
  "", 31.48, 9.449321*^6, 46.858, 40.3, 14.799, 9.788, 17167.967, "", 
  443.129, 5.18, 10.5, 46.1, "", 11., 74.79, 0.823}, 
 {"BLR", "Europe", "Belarus", "2020-05-04", 17489., 784., 885.714, 103., 4., 
  4., 1850.821, 82.969, 93.733, 10.9, 0.423, 0.423, 1.16, "", "", "", "", "", 
  "", "", "", 7130., 211369., 22.369, 0.755, 8224., 0.87, 0.108, 9.3, 
  "tests performed", "", "", "", "", "", "", "", "", "", 31.48, 9.449321*^6, 
  46.858, 40.3, 14.799, 9.788, 17167.967, "", 443.129, 5.18, 10.5, 46.1, "", 
  11., 74.79, 0.823}, {"BLR", "Europe", "Belarus", "2020-05-05", 18350., 
  861., 877.429, 107., 4., 4., 1941.938, 91.118, 92.856, 11.324, 0.423, 
  0.423, 1.15, "", "", "", "", "", "", "", "", "", "", "", "", 8053., 0.852, 
  0.109, 9.2, "tests performed", "", "", "", "", "", "", "", "", "", 31.48, 
  9.449321*^6, 46.858, 40.3, 14.799, 9.788, 17167.967, "", 443.129, 5.18, 
  10.5, 46.1, "", 11., 74.79, 0.823}, {"BLR", "Europe", "Belarus", 
  "2020-05-06", 19255., 905., 867.714, 112., 5., 4., 2037.713, 95.774, 
  91.828, 11.853, 0.529, 0.423, 1.13, "", "", "", "", "", "", "", "", "", "", 
  "", "", 7778., 0.823, 0.112, 9., "tests performed", "", "", "", "", "", "", 
  "", "", "", 31.48, 9.449321*^6, 46.858, 40.3, 14.799, 9.788, 17167.967, "", 
  443.129, 5.18, 10.5, 46.1, "", 11., 74.79, 0.823}, 
 {"BLR", "Europe", "Belarus", "2020-05-07", 20168., 913., 877.286, 116., 4., 
  3.857, 2134.333, 96.621, 92.841, 12.276, 0.423, 0.408, 1.12, "", "", "", 
  "", "", "", "", "", "", 229466., 24.284, "", 7549., 0.799, 0.116, 8.6, 
  "tests performed", "", "", "", "", "", "", "", "", "", 31.48, 9.449321*^6, 
  46.858, 40.3, 14.799, 9.788, 17167.967, "", 443.129, 5.18, 10.5, 46.1, "", 
  11., 74.79, 0.823}, {"BLR", "Europe", "Belarus", "2020-05-08", 21101., 
  933., 883.429, 121., 5., 4., 2233.071, 98.737, 93.491, 12.805, 0.529, 
  0.423, 1.11, "", "", "", "", "", "", "", "", 10680., 240146., 25.414, 1.13, 
  7698., 0.815, 0.115, 8.7, "tests performed", "", "", "", "", "", "", "", 
  "", "", 31.48, 9.449321*^6, 46.858, 40.3, 14.799, 9.788, 17167.967, "", 
  443.129, 5.18, 10.5, 46.1, "", 11., 74.79, 0.823}, 
 {"BLR", "Europe", "Belarus", "2020-05-09", 22052., 951., 889.143, 126., 5., 
  4.143, 2333.713, 100.642, 94.096, 13.334, 0.529, 0.438, 1.1, "", "", "", 
  "", "", "", "", "", 11625., 251771., 26.644, 1.23, 8049., 0.852, 0.11, 9.1, 
  "tests performed", "", "", "", "", "", "", "", "", "", 31.48, 9.449321*^6, 
  46.858, 40.3, 14.799, 9.788, 17167.967, "", 443.129, 5.18, 10.5, 46.1, "", 
  11., 74.79, 0.823}, {"BLR", "Europe", "Belarus", "2020-05-10", 22973., 
  921., 895.429, 131., 5., 4.571, 2431.18, 97.467, 94.761, 13.863, 0.529, 
  0.484, 1.1, "", "", "", "", "", "", "", "", 11772., 263543., 27.89, 1.246, 
  8472., 0.897, 0.106, 9.5, "tests performed", "", "", "", "", "", "", "", 
  "", "", 31.48, 9.449321*^6, 46.858, 40.3, 14.799, 9.788, 17167.967, "", 
  443.129, 5.18, 10.5, 46.1, "", 11., 74.79, 0.823}, 
 {"BLR", "Europe", "Belarus", "2020-05-11", 23906., 933., 916.714, 135., 4., 
  4.571, 2529.917, 98.737, 97.014, 14.287, 0.423, 0.484, 1.09, "", "", "", 
  "", "", "", "", "", 10517., 274060., 29.003, 1.113, 8956., 0.948, 0.102, 
  9.8, "tests performed", "", "", "", "", "", "", "", "", "", 31.48, 
  9.449321*^6, 46.858, 40.3, 14.799, 9.788, 17167.967, "", 443.129, 5.18, 
  10.5, 46.1, "", 11., 74.79, 0.823}, {"BLR", "Europe", "Belarus", 
  "2020-05-12", 24873., 967., 931.857, 142., 7., 5., 2632.253, 102.335, 
  98.616, 15.028, 0.741, 0.529, 1.08, "", "", "", "", "", "", "", "", 10385., 
  284445., 30.102, 1.099, 9578., 1.014, 0.097, 10.3, "tests performed", "", 
  "", "", "", "", "", "", "", "", 31.48, 9.449321*^6, 46.858, 40.3, 14.799, 
  9.788, 17167.967, "", 443.129, 5.18, 10.5, 46.1, "", 11., 74.79, 0.823}, 
 {"BLR", "Europe", "Belarus", "2020-05-13", 25825., 952., 938.571, 146., 4., 
  4.857, 2733.001, 100.748, 99.327, 15.451, 0.423, 0.514, 1.07, "", "", "", 
  "", "", "", "", "", 11935., 296380., 31.365, 1.263, 10421., 1.103, 0.09, 
  11.1, "tests performed", "", "", "", "", "", "", "", "", "", 31.48, 
  9.449321*^6, 46.858, 40.3, 14.799, 9.788, 17167.967, "", 443.129, 5.18, 
  10.5, 46.1, "", 11., 74.79, 0.823}, {"BLR", "Europe", "Belarus", 
  "2020-05-14", 26772., 947., 943.429, 151., 5., 5., 2833.219, 100.219, 
  99.841, 15.98, 0.529, 0.529, 1.06, "", "", "", "", "", "", "", "", 11776., 
  308156., 32.611, 1.246, 11241., 1.19, 0.084, 11.9, "tests performed", "", 
  "", "", "", "", "", "", "", "", 31.48, 9.449321*^6, 46.858, 40.3, 14.799, 
  9.788, 17167.967, "", 443.129, 5.18, 10.5, 46.1, "", 11., 74.79, 0.823}, 
 {"BLR", "Europe", "Belarus", "2020-05-15", 27730., 958., 947., 156., 5., 5., 
  2934.602, 101.383, 100.219, 16.509, 0.529, 0.529, 1.05, "", "", "", "", "", 
  "", "", "", "", "", "", "", 11733., 1.242, 0.081, 12.4, "tests performed", 
  "", "", "", "", "", "", "", "", "", 31.48, 9.449321*^6, 46.858, 40.3, 
  14.799, 9.788, 17167.967, "", 443.129, 5.18, 10.5, 46.1, "", 11., 74.79, 
  0.823}, {"BLR", "Europe", "Belarus", "2020-05-16", 28681., 951., 947., 
  160., 4., 4.857, 3035.245, 100.642, 100.219, 16.932, 0.423, 0.514, 1.04, 
  "", "", "", "", "", "", "", "", "", "", "", "", 12089., 1.279, 0.078, 12.8, 
  "tests performed", "", "", "", "", "", "", "", "", "", 31.48, 9.449321*^6, 
  46.858, 40.3, 14.799, 9.788, 17167.967, "", 443.129, 5.18, 10.5, 46.1, "", 
  11., 74.79, 0.823}, {"BLR", "Europe", "Belarus", "2020-05-17", 29650., 
  969., 953.857, 165., 5., 4.857, 3137.792, 102.547, 100.945, 17.462, 0.529, 
  0.514, 1.04, "", "", "", "", "", "", "", "", "", 350515., 37.094, "", 
  12425., 1.315, 0.077, 13., "tests performed", "", "", "", "", "", "", "", 
  "", "", 31.48, 9.449321*^6, 46.858, 40.3, 14.799, 9.788, 17167.967, "", 
  443.129, 5.18, 10.5, 46.1, "", 11., 74.79, 0.823}, 
 {"BLR", "Europe", "Belarus", "2020-05-18", 30572., 922., 952.286, 171., 6., 
  5.143, 3235.365, 97.573, 100.778, 18.097, 0.635, 0.544, 1.03, "", "", "", 
  "", "", "", "", "", "", "", "", "", 12692., 1.343, 0.075, 13.3, 
  "tests performed", "", "", "", "", "", "", "", "", "", 31.48, 9.449321*^6, 
  46.858, 40.3, 14.799, 9.788, 17167.967, "", 443.129, 5.18, 10.5, 46.1, "", 
  11., 74.79, 0.823}, {"BLR", "Europe", "Belarus", "2020-05-19", 31508., 
  936., 947.857, 175., 4., 4.714, 3334.419, 99.055, 100.31, 18.52, 0.423, 
  0.499, 1.02, "", "", "", "", "", "", "", "", "", "", "", "", 12977., 1.373, 
  0.073, 13.7, "tests performed", "", "", "", "", "", "", "", "", "", 31.48, 
  9.449321*^6, 46.858, 40.3, 14.799, 9.788, 17167.967, "", 443.129, 5.18, 
  10.5, 46.1, "", 11., 74.79, 0.823}, {"BLR", "Europe", "Belarus", 
  "2020-05-20", 32426., 918., 943., 179., 4., 4.714, 3431.569, 97.15, 99.796, 
  18.943, 0.423, 0.499, 1.02, "", "", "", "", "", "", "", "", "", 387673., 
  41.027, "", 13042., 1.38, 0.072, 13.8, "tests performed", "", "", "", "", 
  "", "", "", "", "", 31.48, 9.449321*^6, 46.858, 40.3, 14.799, 9.788, 
  17167.967, "", 443.129, 5.18, 10.5, 46.1, "", 11., 74.79, 0.823}, 
 {"BLR", "Europe", "Belarus", "2020-05-21", 33371., 945., 942.714, 185., 6., 
  4.857, 3531.577, 100.007, 99.765, 19.578, 0.635, 0.514, 1.01, "", "", "", 
  "", "", "", "", "", "", "", "", "", 13598., 1.439, 0.069, 14.4, 
  "tests performed", "", "", "", "", "", "", "", "", "", 31.48, 9.449321*^6, 
  46.858, 40.3, 14.799, 9.788, 17167.967, "", 443.129, 5.18, 10.5, 46.1, "", 
  11., 74.79, 0.823}, {"BLR", "Europe", "Belarus", "2020-05-22", 34303., 
  932., 939., 190., 5., 4.857, 3630.208, 98.631, 99.372, 20.107, 0.529, 
  0.514, 1.01, "", "", "", "", "", "", "", "", "", 419004., 44.342, "", 
  13818., 1.462, 0.068, 14.7, "tests performed", "", "", "", "", "", "", "", 
  "", "", 31.48, 9.449321*^6, 46.858, 40.3, 14.799, 9.788, 17167.967, "", 
  443.129, 5.18, 10.5, 46.1, "", 11., 74.79, 0.823}, 
 {"BLR", "Europe", "Belarus", "2020-05-23", 35244., 941., 937.571, 194., 4., 
  4.857, 3729.792, 99.584, 99.221, 20.531, 0.423, 0.514, 1., "", "", "", "", 
  "", "", "", "", 15614., 434618., 45.995, 1.652, 14032., 1.485, 0.067, 15., 
  "tests performed", "", "", "", "", "", "", "", "", "", 31.48, 9.449321*^6, 
  46.858, 40.3, 14.799, 9.788, 17167.967, "", 443.129, 5.18, 10.5, 46.1, "", 
  11., 74.79, 0.823}, {"BLR", "Europe", "Belarus", "2020-05-24", 36198., 
  954., 935.429, 199., 5., 4.857, 3830.751, 100.96, 98.994, 21.06, 0.529, 
  0.514, 1., "", "", "", "", "", "", "", "", "", "", "", "", 14042., 1.486, 
  0.067, 15., "tests performed", "", "", "", "", "", "", "", "", "", 31.48, 
  9.449321*^6, 46.858, 40.3, 14.799, 9.788, 17167.967, "", 443.129, 5.18, 
  10.5, 46.1, "", 11., 74.79, 0.823}, {"BLR", "Europe", "Belarus", 
  "2020-05-25", 37144., 946., 938.857, 204., 5., 4.714, 3930.864, 100.113, 
  99.357, 21.589, 0.529, 0.499, 1., "", "", "", "", "", "", "", "", "", 
  463004., 48.999, "", 14300., 1.513, 0.066, 15.2, "tests performed", "", "", 
  "", "", "", "", "", "", "", 31.48, 9.449321*^6, 46.858, 40.3, 14.799, 
  9.788, 17167.967, "", 443.129, 5.18, 10.5, 46.1, "", 11., 74.79, 0.823}, 
 {"BLR", "Europe", "Belarus", "2020-05-26", 38059., 915., 935.857, 208., 4., 
  4.714, 4027.697, 96.832, 99.04, 22.012, 0.423, 0.499, 0.99, "", "", "", "", 
  "", "", "", "", 9902., 472906., 50.047, 1.048, 13946., 1.476, 0.067, 14.9, 
  "tests performed", "", "", "", "", "", "", "", "", "", 31.48, 9.449321*^6, 
  46.858, 40.3, 14.799, 9.788, 17167.967, "", 443.129, 5.18, 10.5, 46.1, "", 
  11., 74.79, 0.823}, {"BLR", "Europe", "Belarus", "2020-05-27", 38956., 
  897., 932.857, 214., 6., 5., 4122.624, 94.927, 98.722, 22.647, 0.635, 
  0.529, 0.99, "", "", "", "", "", "", "", "", "", "", "", "", 14092., 1.491, 
  0.066, 15.1, "tests performed", "", "", "", "", "", "", "", "", "", 31.48, 
  9.449321*^6, 46.858, 40.3, 14.799, 9.788, 17167.967, "", 443.129, 5.18, 
  10.5, 46.1, "", 11., 74.79, 0.823}, {"BLR", "Europe", "Belarus", 
  "2020-05-28", 39858., 902., 926.714, 219., 5., 4.857, 4218.081, 95.457, 
  98.072, 23.176, 0.529, 0.514, 0.98, "", "", "", "", "", "", "", "", "", "", 
  "", "", 13771., 1.457, 0.067, 14.9, "tests performed", "", "", "", "", "", 
  "", "", "", "", 31.48, 9.449321*^6, 46.858, 40.3, 14.799, 9.788, 17167.967, 
  "", 443.129, 5.18, 10.5, 46.1, "", 11., 74.79, 0.823}, 
 {"BLR", "Europe", "Belarus", "2020-05-29", 40764., 906., 923., 224., 5., 
  4.857, 4313.961, 95.88, 97.679, 23.705, 0.529, 0.514, 0.97, "", "", "", "", 
  "", "", "", "", "", "", "", "", 13449., 1.423, 0.069, 14.6, 
  "tests performed", "", "", "", "", "", "", "", "", "", 31.48, 9.449321*^6, 
  46.858, 40.3, 14.799, 9.788, 17167.967, "", 443.129, 5.18, 10.5, 46.1, "", 
  11., 74.79, 0.823}, {"BLR", "Europe", "Belarus", "2020-05-30", 41658., 
  894., 916.286, 229., 5., 5., 4408.571, 94.61, 96.968, 24.235, 0.529, 0.529, 
  0.97, "", "", "", "", "", "", "", "", "", 526559., 55.725, "", 13134., 
  1.39, 0.07, 14.3, "tests performed", "", "", "", "", "", "", "", "", "", 
  31.48, 9.449321*^6, 46.858, 40.3, 14.799, 9.788, 17167.967, "", 443.129, 
  5.18, 10.5, 46.1, "", 11., 74.79, 0.823}, {"BLR", "Europe", "Belarus", 
  "2020-05-31", 42556., 898., 908.286, 235., 6., 5.143, 4503.604, 95.033, 
  96.122, 24.87, 0.635, 0.544, 0.97, "", "", "", "", "", "", "", "", 14534., 
  541093., 57.263, 1.538, 13183., 1.395, 0.069, 14.5, "tests performed", "", 
  "", "", "", "", "", "", "", "", 31.48, 9.449321*^6, 46.858, 40.3, 14.799, 
  9.788, 17167.967, "", 443.129, 5.18, 10.5, 46.1, "", 11., 74.79, 0.823}, 
 {"BLR", "Europe", "Belarus", "2020-06-01", 43403., 847., 894.143, 240., 5., 
  5.143, 4593.24, 89.636, 94.625, 25.399, 0.529, 0.544, 0.96, "", "", "", "", 
  "", "", "", "", 12284., 553377., 58.563, 1.3, 12910., 1.366, 0.069, 14.4, 
  "tests performed", "", "", "", "", "", "", "", "", "", 31.48, 9.449321*^6, 
  46.858, 40.3, 14.799, 9.788, 17167.967, "", 443.129, 5.18, 10.5, 46.1, "", 
  11., 74.79, 0.823}, {"BLR", "Europe", "Belarus", "2020-06-02", 44255., 
  852., 885.143, 243., 3., 5., 4683.405, 90.165, 93.673, 25.716, 0.317, 
  0.529, 0.96, "", "", "", "", "", "", "", "", 9568., 562945., 59.575, 1.013, 
  12863., 1.361, 0.069, 14.5, "tests performed", "", "", "", "", "", "", "", 
  "", "", 31.48, 9.449321*^6, 46.858, 40.3, 14.799, 9.788, 17167.967, "", 
  443.129, 5.18, 10.5, 46.1, "", 11., 74.79, 0.823}, 
 {"BLR", "Europe", "Belarus", "2020-06-03", 45116., 861., 880., 248., 5., 
  4.857, 4774.523, 91.118, 93.128, 26.245, 0.529, 0.514, 0.96, "", "", "", 
  "", "", "", "", "", "", "", "", "", 12643., 1.338, 0.07, 14.4, 
  "tests performed", "", "", "", "", "", "", "", "", "", 31.48, 9.449321*^6, 
  46.858, 40.3, 14.799, 9.788, 17167.967, "", 443.129, 5.18, 10.5, 46.1, "", 
  11., 74.79, 0.823}, {"BLR", "Europe", "Belarus", "2020-06-04", 45981., 
  865., 874.714, 253., 5., 4.857, 4866.064, 91.541, 92.569, 26.774, 0.529, 
  0.514, 0.96, "", "", "", "", "", "", "", "", "", "", "", "", 12423., 1.315, 
  0.07, 14.2, "tests performed", "", "", "", "", "", "", "", "", "", 31.48, 
  9.449321*^6, 46.858, 40.3, 14.799, 9.788, 17167.967, "", 443.129, 5.18, 
  10.5, 46.1, "", 11., 74.79, 0.823}, {"BLR", "Europe", "Belarus", 
  "2020-06-05", 46868., 887., 872., 259., 6., 5., 4959.933, 93.869, 92.282, 
  27.409, 0.635, 0.529, 0.96, "", "", "", "", "", "", "", "", "", "", "", "", 
  12203., 1.291, 0.071, 14., "tests performed", "", "", "", "", "", "", "", 
  "", "", 31.48, 9.449321*^6, 46.858, 40.3, 14.799, 9.788, 17167.967, "", 
  443.129, 5.18, 10.5, 46.1, "", 11., 74.79, 0.823}, 
 {"BLR", "Europe", "Belarus", "2020-06-06", 47751., 883., 870.429, 263., 4., 
  4.857, 5053.379, 93.446, 92.115, 27.833, 0.423, 0.514, 0.95, "", "", "", 
  "", "", "", "", "", "", "", "", "", 11983., 1.268, 0.073, 13.8, 
  "tests performed", "", "", "", "", "", "", "", "", "", 31.48, 9.449321*^6, 
  46.858, 40.3, 14.799, 9.788, 17167.967, "", 443.129, 5.18, 10.5, 46.1, "", 
  11., 74.79, 0.823}, {"BLR", "Europe", "Belarus", "2020-06-07", 48630., 
  879., 867.714, 269., 6., 4.857, 5146.402, 93.023, 91.828, 28.468, 0.635, 
  0.514, 0.94, "", "", "", "", "", "", "", "", "", 622313., 65.858, "", 
  11603., 1.228, 0.075, 13.4, "tests performed", "", "", "", "", "", "", "", 
  "", "", 31.48, 9.449321*^6, 46.858, 40.3, 14.799, 9.788, 17167.967, "", 
  443.129, 5.18, 10.5, 46.1, "", 11., 74.79, 0.823}, 
 {"BLR", "Europe", "Belarus", "2020-06-08", 49453., 823., 864.286, 276., 7., 
  5.143, 5233.498, 87.096, 91.465, 29.208, 0.741, 0.544, 0.93, "", "", "", 
  "", "", "", "", "", 10680., 632993., 66.988, 1.13, 11374., 1.204, 0.076, 
  13.2, "tests performed", "", "", "", "", "", "", "", "", "", 31.48, 
  9.449321*^6, 46.858, 40.3, 14.799, 9.788, 17167.967, "", 443.129, 5.18, 
  10.5, 46.1, "", 11., 74.79, 0.823}, {"BLR", "Europe", "Belarus", 
  "2020-06-09", 50265., 812., 858.571, 282., 6., 5.571, 5319.43, 85.932, 
  90.861, 29.843, 0.635, 0.59, 0.92, "", "", "", "", "", "", "", "", "", "", 
  "", "", 12331., 1.305, 0.07, 14.4, "tests performed", "", "", "", "", "", 
  "", "", "", "", 31.48, 9.449321*^6, 46.858, 40.3, 14.799, 9.788, 17167.967, 
  "", 443.129, 5.18, 10.5, 46.1, "", 11., 74.79, 0.823}, 
 {"BLR", "Europe", "Belarus", "2020-06-10", 51066., 801., 850., 288., 6., 
  5.714, 5404.198, 84.768, 89.954, 30.478, 0.635, 0.605, 0.91, "", "", "", 
  "", "", "", "", "", "", "", "", "", 12958., 1.371, 0.066, 15.2, 
  "tests performed", "", "", "", "", "", "", "", "", "", 31.48, 9.449321*^6, 
  46.858, 40.3, 14.799, 9.788, 17167.967, "", 443.129, 5.18, 10.5, 46.1, "", 
  11., 74.79, 0.823}, {"BLR", "Europe", "Belarus", "2020-06-11", 51816., 
  750., 833.571, 293., 5., 5.714, 5483.569, 79.371, 88.215, 31.008, 0.529, 
  0.605, 0.9, "", "", "", "", "", "", "", "", "", "", "", "", 13586., 1.438, 
  0.061, 16.3, "tests performed", "", "", "", "", "", "", "", "", "", 31.48, 
  9.449321*^6, 46.858, 40.3, 14.799, 9.788, 17167.967, "", 443.129, 5.18, 
  10.5, 46.1, "", 11., 74.79, 0.823}, {"BLR", "Europe", "Belarus", 
  "2020-06-12", 52520., 704., 807.429, 298., 5., 5.571, 5558.071, 74.503, 
  85.448, 31.537, 0.529, 0.59, 0.89, "", "", "", "", "", "", "", "", "", "", 
  "", "", 14213., 1.504, 0.057, 17.6, "tests performed", "", "", "", "", "", 
  "", "", "", "", 31.48, 9.449321*^6, 46.858, 40.3, 14.799, 9.788, 17167.967, 
  "", 443.129, 5.18, 10.5, 46.1, "", 11., 74.79, 0.823}, 
 {"BLR", "Europe", "Belarus", "2020-06-13", 53241., 721., 784.286, 303., 5., 
  5.714, 5634.373, 76.302, 82.999, 32.066, 0.529, 0.605, 0.88, "", "", "", 
  "", "", "", "", "", "", 714324., 75.595, "", 14841., 1.571, 0.053, 18.9, 
  "tests performed", "", "", "", "", "", "", "", "", "", 31.48, 9.449321*^6, 
  46.858, 40.3, 14.799, 9.788, 17167.967, "", 443.129, 5.18, 10.5, 46.1, "", 
  11., 74.79, 0.823}, {"BLR", "Europe", "Belarus", "2020-06-14", 53973., 
  732., 763.286, 308., 5., 5.571, 5711.839, 77.466, 80.777, 32.595, 0.529, 
  0.59, 0.88, "", "", "", "", "", "", "", "", "", "", "", "", 15687., 1.66, 
  0.049, 20.6, "tests performed", "", "", "", "", "", "", "", "", "", 31.48, 
  9.449321*^6, 46.858, 40.3, 14.799, 9.788, 17167.967, "", 443.129, 5.18, 
  10.5, 46.1, "", 11., 74.79, 0.823}, {"BLR", "Europe", "Belarus", 
  "2020-06-15", 54680., 707., 746.714, 312., 4., 5.143, 5786.659, 74.82, 
  79.023, 33.018, 0.423, 0.544, 0.87, "", "", "", "", "", "", "", "", "", 
  749917., 79.362, "", 16703., 1.768, 0.045, 22.4, "tests performed", "", "", 
  "", "", "", "", "", "", "", 31.48, 9.449321*^6, 46.858, 40.3, 14.799, 
  9.788, 17167.967, "", 443.129, 5.18, 10.5, 46.1, "", 11., 74.79, 0.823}, 
 {"BLR", "Europe", "Belarus", "2020-06-16", 55369., 689., 729.143, 318., 6., 
  5.143, 5859.574, 72.915, 77.164, 33.653, 0.635, 0.544, 0.86, "", "", "", 
  "", "", "", "", "", 10632., 760549., 80.487, 1.125, 15899., 1.683, 0.046, 
  21.8, "tests performed", "", "", "", "", "", "", "", "", "", 31.48, 
  9.449321*^6, 46.858, 40.3, 14.799, 9.788, 17167.967, "", 443.129, 5.18, 
  10.5, 46.1, "", 11., 74.79, 0.823}, {"BLR", "Europe", "Belarus", 
  "2020-06-17", 56032., 663., 709.429, 324., 6., 5.143, 5929.738, 70.164, 
  75.077, 34.288, 0.635, 0.544, 0.85, "", "", "", "", "", "", "", "", "", "", 
  "", "", 16424., 1.738, 0.043, 23.2, "tests performed", "", "", "", "", "", 
  "", "", "", "", 31.48, 9.449321*^6, 46.858, 40.3, 14.799, 9.788, 17167.967, 
  "", 443.129, 5.18, 10.5, 46.1, "", 11., 74.79, 0.823}, 
 {"BLR", "Europe", "Belarus", "2020-06-18", 56657., 625., 691.571, 331., 7., 
  5.429, 5995.881, 66.142, 73.187, 35.029, 0.741, 0.574, 0.84, "", "", "", 
  "", "", "", "", "", "", 800435., 84.708, "", 16949., 1.794, 0.041, 24.5, 
  "tests performed", "", "", "", "", "", "", "", "", "", 31.48, 9.449321*^6, 
  46.858, 40.3, 14.799, 9.788, 17167.967, "", 443.129, 5.18, 10.5, 46.1, "", 
  11., 74.79, 0.823}, {"BLR", "Europe", "Belarus", "2020-06-19", 57333., 
  676., 687.571, 337., 6., 5.571, 6067.42, 71.54, 72.764, 35.664, 0.635, 
  0.59, 0.83, "", "", "", "", "", "", "", "", 21452., 821887., 86.978, 2.27, 
  17690., 1.872, 0.039, 25.7, "tests performed", "", "", "", "", "", "", "", 
  "", "", 31.48, 9.449321*^6, 46.858, 40.3, 14.799, 9.788, 17167.967, "", 
  443.129, 5.18, 10.5, 46.1, "", 11., 74.79, 0.823}, 
 {"BLR", "Europe", "Belarus", "2020-06-20", 57936., 603., 670.714, 343., 6., 
  5.714, 6131.234, 63.814, 70.98, 36.299, 0.635, 0.605, 0.81, "", "", "", "", 
  "", "", "", "", 20286., 842173., 89.125, 2.147, 18264., 1.933, 0.037, 27.2, 
  "tests performed", "", "", "", "", "", "", "", "", "", 31.48, 9.449321*^6, 
  46.858, 40.3, 14.799, 9.788, 17167.967, "", 443.129, 5.18, 10.5, 46.1, "", 
  11., 74.79, 0.823}, {"BLR", "Europe", "Belarus", "2020-06-21", 58505., 
  569., 647.429, 346., 3., 5.429, 6191.45, 60.216, 68.516, 36.616, 0.317, 
  0.574, 0.79, "", "", "", "", "", "", "", "", "", "", "", "", 18184., 1.924, 
  0.036, 28.1, "tests performed", "", "", "", "", "", "", "", "", "", 31.48, 
  9.449321*^6, 46.858, 40.3, 14.799, 9.788, 17167.967, "", 443.129, 5.18, 
  10.5, 46.1, "", 11., 74.79, 0.823}, {"BLR", "Europe", "Belarus", 
  "2020-06-22", 59023., 518., 620.429, 351., 5., 5.571, 6246.269, 54.819, 
  65.659, 37.146, 0.529, 0.59, 0.77, "", "", "", "", "", "", "", "", "", 
  876639., 92.773, "", 18103., 1.916, 0.034, 29.2, "tests performed", "", "", 
  "", "", "", "", "", "", "", 31.48, 9.449321*^6, 46.858, 40.3, 14.799, 
  9.788, 17167.967, "", 443.129, 5.18, 10.5, 46.1, "", 11., 74.79, 0.823}, 
 {"BLR", "Europe", "Belarus", "2020-06-23", 59487., 464., 588.286, 357., 6., 
  5.571, 6295.373, 49.104, 62.257, 37.78, 0.635, 0.59, 0.75, "", "", "", "", 
  "", "", "", "", "", "", "", "", 18389., 1.946, 0.032, 31.3, 
  "tests performed", "", "", "", "", "", "", "", "", "", 31.48, 9.449321*^6, 
  46.858, 40.3, 14.799, 9.788, 17167.967, "", 443.129, 5.18, 10.5, 46.1, "", 
  11., 74.79, 0.823}, {"BLR", "Europe", "Belarus", "2020-06-24", 59945., 
  458., 559., 362., 5., 5.429, 6343.842, 48.469, 59.158, 38.31, 0.529, 0.574, 
  0.73, "", "", "", "", "", "", "", "", "", 901904., 95.446, "", 17345., 
  1.836, 0.032, 31., "tests performed", "", "", "", "", "", "", "", "", "", 
  31.48, 9.449321*^6, 46.858, 40.3, 14.799, 9.788, 17167.967, "", 443.129, 
  5.18, 10.5, 46.1, "", 11., 74.79, 0.823}, {"BLR", "Europe", "Belarus", 
  "2020-06-25", 60382., 437., 532.143, 367., 5., 5.143, 6390.089, 46.247, 
  56.315, 38.839, 0.529, 0.544, 0.71, "", "", "", "", "", "", "", "", 17235., 
  919139., 97.27, 1.824, 16958., 1.795, 0.031, 31.9, "tests performed", "", 
  "", "", "", "", "", "", "", "", 31.48, 9.449321*^6, 46.858, 40.3, 14.799, 
  9.788, 17167.967, "", 443.129, 5.18, 10.5, 46.1, "", 11., 74.79, 0.823}, 
 {"BLR", "Europe", "Belarus", "2020-06-26", 60713., 331., 482.857, 373., 6., 
  5.143, 6425.118, 35.029, 51.1, 39.474, 0.635, 0.544, 0.7, "", "", "", "", 
  "", "", "", "", 20385., 939524., 99.428, 2.157, 16805., 1.778, 0.029, 34.8, 
  "tests performed", "", "", "", "", "", "", "", "", "", 31.48, 9.449321*^6, 
  46.858, 40.3, 14.799, 9.788, 17167.967, "", 443.129, 5.18, 10.5, 46.1, "", 
  11., 74.79, 0.823}, {"BLR", "Europe", "Belarus", "2020-06-27", 61095., 
  382., 451.286, 377., 4., 4.857, 6465.544, 40.426, 47.759, 39.897, 0.423, 
  0.514, 0.69, "", "", "", "", "", "", "", "", "", "", "", "", 16406., 1.736, 
  0.028, 36.4, "tests performed", "", "", "", "", "", "", "", "", "", 31.48, 
  9.449321*^6, 46.858, 40.3, 14.799, 9.788, 17167.967, "", 443.129, 5.18, 
  10.5, 46.1, "", 11., 74.79, 0.823}, {"BLR", "Europe", "Belarus", 
  "2020-06-28", 61475., 380., 424.286, 383., 6., 5.286, 6505.758, 40.215, 
  44.901, 40.532, 0.635, 0.559, 0.69, "", "", "", "", "", "", "", "", "", "", 
  "", "", 16444., 1.74, 0.026, 38.8, "tests performed", "", "", "", "", "", 
  "", "", "", "", 31.48, 9.449321*^6, 46.858, 40.3, 14.799, 9.788, 17167.967, 
  "", 443.129, 5.18, 10.5, 46.1, "", 11., 74.79, 0.823}, 
 {"BLR", "Europe", "Belarus", "2020-06-29", 61790., 315., 395.286, 387., 4., 
  5.143, 6539.094, 33.336, 41.832, 40.955, 0.423, 0.544, 0.68, "", "", "", 
  "", "", "", "", "", "", 992007., 104.982, "", 16481., 1.744, 0.024, 41.7, 
  "tests performed", "", "", "", "", "", "", "", "", "", 31.48, 9.449321*^6, 
  46.858, 40.3, 14.799, 9.788, 17167.967, "", 443.129, 5.18, 10.5, 46.1, "", 
  11., 74.79, 0.823}, {"BLR", "Europe", "Belarus", "2020-06-30", 62118., 
  328., 375.857, 392., 5., 5., 6573.806, 34.711, 39.776, 41.484, 0.529, 
  0.529, 0.68, "", "", "", "", "", "", "", "", "", "", "", "", 16529., 1.749, 
  0.023, 44., "tests performed", "", "", "", "", "", "", "", "", "", 31.48, 
  9.449321*^6, 46.858, 40.3, 14.799, 9.788, 17167.967, "", 443.129, 5.18, 
  10.5, 46.1, "", 11., 74.79, 0.823}, {"BLR", "Europe", "Belarus", 
  "2020-07-01", 62424., 306., 354.143, 398., 6., 5.143, 6606.189, 32.383, 
  37.478, 42.119, 0.635, 0.544, 0.68, "", "", "", "", "", "", "", "", "", "", 
  "", "", 16577., 1.754, 0.021, 46.8, "tests performed", "", "", "", "", "", 
  "", "", "", "", 31.48, 9.449321*^6, 46.858, 40.3, 14.799, 9.788, 17167.967, 
  "", 443.129, 5.18, 10.5, 46.1, "", 11., 74.79, 0.823}, 
 {"BLR", "Europe", "Belarus", "2020-07-02", 62698., 274., 330.857, 405., 7., 
  5.429, 6635.186, 28.997, 35.014, 42.86, 0.741, 0.574, 0.68, "", "", "", "", 
  "", "", "", "", "", "", "", "", 15967., 1.69, 0.021, 48.3, 
  "tests performed", "", "", "", "", "", "", "", "", "", 31.48, 9.449321*^6, 
  46.858, 40.3, 14.799, 9.788, 17167.967, "", 443.129, 5.18, 10.5, 46.1, "", 
  11., 74.79, 0.823}, {"BLR", "Europe", "Belarus", "2020-07-03", 62997., 
  299., 326.286, 412., 7., 5.571, 6666.828, 31.642, 34.53, 43.601, 0.741, 
  0.59, 0.68, "", "", "", "", "", "", "", "", "", 1.043876*^6, 110.471, "", 
  14907., 1.578, 0.022, 45.7, "tests performed", "", "", "", "", "", "", "", 
  "", "", 31.48, 9.449321*^6, 46.858, 40.3, 14.799, 9.788, 17167.967, "", 
  443.129, 5.18, 10.5, 46.1, "", 11., 74.79, 0.823}, 
 {"BLR", "Europe", "Belarus", "2020-07-04", 63270., 273., 310.714, 418., 6., 
  5.857, 6695.719, 28.891, 32.882, 44.236, 0.635, 0.62, 0.68, "", "", "", "", 
  "", "", "", "", "", "", "", "", 13854., 1.466, 0.022, 44.6, 
  "tests performed", "", "", "", "", "", "", "", "", "", 31.48, 9.449321*^6, 
  46.858, 40.3, 14.799, 9.788, 17167.967, "", 443.129, 5.18, 10.5, 46.1, "", 
  11., 74.79, 0.823}, {"BLR", "Europe", "Belarus", "2020-07-05", 63554., 
  284., 297., 423., 5., 5.714, 6725.774, 30.055, 31.431, 44.765, 0.529, 
  0.605, 0.68, "", "", "", "", "", "", "", "", "", "", "", "", 12801., 1.355, 
  0.023, 43.1, "tests performed", "", "", "", "", "", "", "", "", "", 31.48, 
  9.449321*^6, 46.858, 40.3, 14.799, 9.788, 17167.967, "", 443.129, 5.18, 
  10.5, 46.1, "", 11., 74.79, 0.823}, {"BLR", "Europe", "Belarus", 
  "2020-07-06", 63804., 250., 287.714, 429., 6., 6., 6752.231, 26.457, 
  30.448, 45.4, 0.635, 0.635, 0.67, "", "", "", "", "", "", "", "", "", 
  1.07424*^6, 113.684, "", 11748., 1.243, 0.024, 40.8, "tests performed", "", 
  "", "", "", "", "", "", "", "", 31.48, 9.449321*^6, 46.858, 40.3, 14.799, 
  9.788, 17167.967, "", 443.129, 5.18, 10.5, 46.1, "", 11., 74.79, 0.823}, 
 {"BLR", "Europe", "Belarus", "2020-07-07", 64003., 199., 269.286, 436., 7., 
  6.286, 6773.291, 21.06, 28.498, 46.141, 0.741, 0.665, 0.67, "", "", "", "", 
  "", "", "", "", "", "", "", "", 11334., 1.199, 0.024, 42.1, 
  "tests performed", "", "", "", "", "", "", "", "", "", 31.48, 9.449321*^6, 
  46.858, 40.3, 14.799, 9.788, 17167.967, "", 443.129, 5.18, 10.5, 46.1, "", 
  11., 74.79, 0.823}, {"BLR", "Europe", "Belarus", "2020-07-08", 64224., 
  221., 257.143, 443., 7., 6.429, 6796.679, 23.388, 27.213, 46.882, 0.741, 
  0.68, 0.66, "", "", "", "", "", "", "", "", "", "", "", "", 10919., 1.156, 
  0.024, 42.5, "tests performed", "", "", "", "", "", "", "", "", "", 31.48, 
  9.449321*^6, 46.858, 40.3, 14.799, 9.788, 17167.967, "", 443.129, 5.18, 
  10.5, 46.1, "", 11., 74.79, 0.823}, {"BLR", "Europe", "Belarus", 
  "2020-07-09", 64411., 187., 244.714, 449., 6., 6.286, 6816.469, 19.79, 
  25.898, 47.517, 0.635, 0.665, 0.66, "", "", "", "", "", "", "", "", "", "", 
  "", "", 10505., 1.112, 0.023, 42.9, "tests performed", "", "", "", "", "", 
  "", "", "", "", 31.48, 9.449321*^6, 46.858, 40.3, 14.799, 9.788, 17167.967, 
  "", 443.129, 5.18, 10.5, 46.1, "", 11., 74.79, 0.823}, 
 {"BLR", "Europe", "Belarus", "2020-07-10", 64604., 193., 229.571, 454., 5., 
  6., 6836.893, 20.425, 24.295, 48.046, 0.529, 0.635, 0.66, "", "", "", "", 
  "", "", "", "", "", "", "", "", 10091., 1.068, 0.023, 44., 
  "tests performed", "", "", "", "", "", "", "", "", "", 31.48, 9.449321*^6, 
  46.858, 40.3, 14.799, 9.788, 17167.967, "", 443.129, 5.18, 10.5, 46.1, "", 
  11., 74.79, 0.823}, {"BLR", "Europe", "Belarus", "2020-07-11", 64767., 
  163., 213.857, 459., 5., 5.857, 6854.143, 17.25, 22.632, 48.575, 0.529, 
  0.62, 0.67, "", "", "", "", "", "", "", "", "", "", "", "", 10084., 1.067, 
  0.021, 47.2, "tests performed", "", "", "", "", "", "", "", "", "", 31.48, 
  9.449321*^6, 46.858, 40.3, 14.799, 9.788, 17167.967, "", 443.129, 5.18, 
  10.5, 46.1, "", 11., 74.79, 0.823}, {"BLR", "Europe", "Belarus", 
  "2020-07-12", 64932., 165., 196.857, 464., 5., 5.857, 6871.605, 17.462, 
  20.833, 49.104, 0.529, 0.62, 0.68, "", "", "", "", "", "", "", "", "", 
  1.134653*^6, 120.078, "", 10076., 1.066, 0.02, 51.2, "tests performed", "", 
  "", "", "", "", "", "", "", "", 31.48, 9.449321*^6, 46.858, 40.3, 14.799, 
  9.788, 17167.967, "", 443.129, 5.18, 10.5, 46.1, "", 11., 74.79, 0.823}, 
 {"BLR", "Europe", "Belarus", "2020-07-13", 65114., 182., 187.143, 468., 4., 
  5.571, 6890.865, 19.261, 19.805, 49.527, 0.423, 0.59, 0.7, "", "", "", "", 
  "", "", "", "", "", "", "", "", 9109., 0.964, 0.021, 48.7, 
  "tests performed", "", "", "", "", "", "", "", "", "", 31.48, 9.449321*^6, 
  46.858, 40.3, 14.799, 9.788, 17167.967, "", 443.129, 5.18, 10.5, 46.1, "", 
  11., 74.79, 0.823}, {"BLR", "Europe", "Belarus", "2020-07-14", 65269., 
  155., 180.857, 474., 6., 5.429, 6907.269, 16.403, 19.14, 50.162, 0.635, 
  0.574, 0.71, "", "", "", "", "", "", "", "", "", "", "", "", 8148., 0.862, 
  0.022, 45.1, "tests performed", "", "", "", "", "", "", "", "", "", 31.48, 
  9.449321*^6, 46.858, 40.3, 14.799, 9.788, 17167.967, "", 443.129, 5.18, 
  10.5, 46.1, "", 11., 74.79, 0.823}, {"BLR", "Europe", "Belarus", 
  "2020-07-15", 65443., 174., 174.143, 480., 6., 5.286, 6925.683, 18.414, 
  18.429, 50.797, 0.635, 0.559, 0.72, "", "", "", "", "", "", "", "", "", 
  1.144696*^6, 121.141, "", 7188., 0.761, 0.024, 41.3, "tests performed", "", 
  "", "", "", "", "", "", "", "", 31.48, 9.449321*^6, 46.858, 40.3, 14.799, 
  9.788, 17167.967, "", 443.129, 5.18, 10.5, 46.1, "", 11., 74.79, 0.823}, 
 {"BLR", "Europe", "Belarus", "2020-07-16", 65623., 180., 173.143, 485., 5., 
  5.143, 6944.732, 19.049, 18.323, 51.326, 0.529, 0.544, 0.74, "", "", "", 
  "", "", "", "", "", "", "", "", "", 7763., 0.822, 0.022, 44.8, 
  "tests performed", "", "", "", "", "", "", "", "", "", 31.48, 9.449321*^6, 
  46.858, 40.3, 14.799, 9.788, 17167.967, "", 443.129, 5.18, 10.5, 46.1, "", 
  11., 74.79, 0.823}, {"BLR", "Europe", "Belarus", "2020-07-17", 65782., 
  159., 168.286, 491., 6., 5.286, 6961.558, 16.827, 17.809, 51.961, 0.635, 
  0.559, 0.75, "", "", "", "", "", "", "", "", "", 1.17288*^6, 124.123, "", 
  8338., 0.882, 0.02, 49.5, "tests performed", "", "", "", "", "", "", "", 
  "", "", 31.48, 9.449321*^6, 46.858, 40.3, 14.799, 9.788, 17167.967, "", 
  443.129, 5.18, 10.5, 46.1, "", 11., 74.79, 0.823}, 
 {"BLR", "Europe", "Belarus", "2020-07-18", 65953., 171., 169.429, 495., 4., 
  5.143, 6979.655, 18.097, 17.93, 52.385, 0.423, 0.544, 0.76, "", "", "", "", 
  "", "", "", "", "", "", "", "", 7943., 0.841, 0.021, 46.9, 
  "tests performed", "", "", "", "", "", "", "", "", "", 31.48, 9.449321*^6, 
  46.858, 40.3, 14.799, 9.788, 17167.967, "", 443.129, 5.18, 10.5, 46.1, "", 
  11., 74.79, 0.823}, {"BLR", "Europe", "Belarus", "2020-07-19", 66095., 
  142., 166.143, 499., 4., 5., 6994.682, 15.028, 17.583, 52.808, 0.423, 
  0.529, 0.77, "", "", "", "", "", "", "", "", "", "", "", "", 7548., 0.799, 
  0.022, 45.4, "tests performed", "", "", "", "", "", "", "", "", "", 31.48, 
  9.449321*^6, 46.858, 40.3, 14.799, 9.788, 17167.967, "", 443.129, 5.18, 
  10.5, 46.1, "", 11., 74.79, 0.823}, {"BLR", "Europe", "Belarus", 
  "2020-07-20", 66213., 118., 157., 503., 4., 5., 7007.17, 12.488, 16.615, 
  53.231, 0.423, 0.529, 0.79, "", "", "", "", "", "", "", "", "", "", "", "", 
  8113., 0.859, 0.019, 51.7, "tests performed", "", "", "", "", "", "", "", 
  "", "", 31.48, 9.449321*^6, 46.858, 40.3, 14.799, 9.788, 17167.967, "", 
  443.129, 5.18, 10.5, 46.1, "", 11., 74.79, 0.823}, 
 {"BLR", "Europe", "Belarus", "2020-07-21", 66348., 135., 154.143, 507., 4., 
  4.714, 7021.457, 14.287, 16.313, 53.655, 0.423, 0.499, 0.8, "", "", "", "", 
  "", "", "", "", "", "", "", "", 8678., 0.918, 0.018, 56.3, 
  "tests performed", "", "", "", "", "", "", "", "", "", 31.48, 9.449321*^6, 
  46.858, 40.3, 14.799, 9.788, 17167.967, "", 443.129, 5.18, 10.5, 46.1, "", 
  11., 74.79, 0.823}, {"BLR", "Europe", "Belarus", "2020-07-22", 66521., 
  173., 154., 513., 6., 4.714, 7039.765, 18.308, 16.297, 54.29, 0.635, 0.499, 
  0.82, "", "", "", "", "", "", "", "", "", 1.2094*^6, 127.988, "", 9243., 
  0.978, 0.017, 60., "tests performed", "", "", "", "", "", "", "", "", "", 
  31.48, 9.449321*^6, 46.858, 40.3, 14.799, 9.788, 17167.967, "", 443.129, 
  5.18, 10.5, 46.1, "", 11., 74.79, 0.823}, {"BLR", "Europe", "Belarus", 
  "2020-07-23", 66688., 167., 152.143, 519., 6., 4.857, 7057.438, 17.673, 
  16.101, 54.925, 0.635, 0.514, 0.83, "", "", "", "", "", "", "", "", 10305., 
  1.219705*^6, 129.079, 1.091, 8702., 0.921, 0.017, 57.2, "tests performed", 
  "", "", "", "", "", "", "", "", "", 31.48, 9.449321*^6, 46.858, 40.3, 
  14.799, 9.788, 17167.967, "", 443.129, 5.18, 10.5, 46.1, "", 11., 74.79, 
  0.823}, {"BLR", "Europe", "Belarus", "2020-07-24", 66846., 158., 152., 
  524., 5., 4.714, 7074.159, 16.721, 16.086, 55.454, 0.529, 0.499, 0.84, "", 
  "", "", "", "", "", "", "", 10979., 1.230684*^6, 130.24, 1.162, 8258., 
  0.874, 0.018, 54.3, "tests performed", "", "", "", "", "", "", "", "", "", 
  31.48, 9.449321*^6, 46.858, 40.3, 14.799, 9.788, 17167.967, "", 443.129, 
  5.18, 10.5, 46.1, "", 11., 74.79, 0.823}, {"BLR", "Europe", "Belarus", 
  "2020-07-25", 67002., 156., 149.857, 530., 6., 5., 7090.668, 16.509, 
  15.859, 56.089, 0.635, 0.529, 0.84, "", "", "", "", "", "", "", "", 10940., 
  1.241624*^6, 131.398, 1.158, 8777., 0.929, 0.017, 58.6, "tests performed", 
  "", "", "", "", "", "", "", "", "", 31.48, 9.449321*^6, 46.858, 40.3, 
  14.799, 9.788, 17167.967, "", 443.129, 5.18, 10.5, 46.1, "", 11., 74.79, 
  0.823}, {"BLR", "Europe", "Belarus", "2020-07-26", 67132., 130., 148.143, 
  534., 4., 5., 7104.426, 13.758, 15.678, 56.512, 0.423, 0.529, 0.84, "", "", 
  "", "", "", "", "", "", 9735., 1.251359*^6, 132.428, 1.03, 9124., 0.966, 
  0.016, 61.6, "tests performed", "", "", "", "", "", "", "", "", "", 31.48, 
  9.449321*^6, 46.858, 40.3, 14.799, 9.788, 17167.967, "", 443.129, 5.18, 
  10.5, 46.1, "", 11., 74.79, 0.823}, {"BLR", "Europe", "Belarus", 
  "2020-07-27", 67251., 119., 148.286, 538., 4., 5., 7117.019, 12.593, 
  15.693, 56.935, 0.423, 0.529, 0.85, "", "", "", "", "", "", "", "", 6040., 
  1.257399*^6, 133.068, 0.639, 8944., 0.947, 0.017, 60.3, "tests performed", 
  "", "", "", "", "", "", "", "", "", 31.48, 9.449321*^6, 46.858, 40.3, 
  14.799, 9.788, 17167.967, "", 443.129, 5.18, 10.5, 46.1, "", 11., 74.79, 
  0.823}, {"BLR", "Europe", "Belarus", "2020-07-28", 67366., 115., 145.429, 
  543., 5., 5.143, 7129.189, 12.17, 15.39, 57.464, 0.529, 0.544, 0.86, "", 
  "", "", "", "", "", "", "", "", "", "", "", 9414., 0.996, 0.015, 64.7, 
  "tests performed", "", "", "", "", "", "", "", "", "", 31.48, 9.449321*^6, 
  46.858, 40.3, 14.799, 9.788, 17167.967, "", 443.129, 5.18, 10.5, 46.1, "", 
  11., 74.79, 0.823}, {"BLR", "Europe", "Belarus", "2020-07-29", 67518., 
  152., 142.429, 548., 5., 5., 7145.275, 16.086, 15.073, 57.994, 0.529, 
  0.529, 0.86, "", "", "", "", "", "", "", "", "", 1.278583*^6, 135.31, "", 
  9883., 1.046, 0.014, 69.4, "tests performed", "", "", "", "", "", "", "", 
  "", "", 31.48, 9.449321*^6, 46.858, 40.3, 14.799, 9.788, 17167.967, "", 
  443.129, 5.18, 10.5, 46.1, "", 11., 74.79, 0.823}, 
 {"BLR", "Europe", "Belarus", "2020-07-30", 67665., 147., 139.571, 553., 5., 
  4.857, 7160.832, 15.557, 14.771, 58.523, 0.529, 0.514, 0.86, "", "", "", 
  "", "", "", "", "", 10003., 1.288586*^6, 136.368, 1.059, 9840., 1.041, 
  0.014, 70.5, "tests performed", "", "", "", "", "", "", "", "", "", 31.48, 
  9.449321*^6, 46.858, 40.3, 14.799, 9.788, 17167.967, "", 443.129, 5.18, 
  10.5, 46.1, "", 11., 74.79, 0.823}, {"BLR", "Europe", "Belarus", 
  "2020-07-31", 67808., 143., 137.429, 559., 6., 5., 7175.965, 15.133, 
  14.544, 59.158, 0.635, 0.529, 0.86, "", "", "", "", "", "", "", "", 10842., 
  1.299428*^6, 137.515, 1.147, 9821., 1.039, 0.014, 71.5, "tests performed", 
  "", "", "", "", "", "", "", "", "", 31.48, 9.449321*^6, 46.858, 40.3, 
  14.799, 9.788, 17167.967, "", 443.129, 5.18, 10.5, 46.1, "", 11., 74.79, 
  0.823}, {"BLR", "Europe", "Belarus", "2020-08-01", 67946., 138., 134.857, 
  563., 4., 4.714, 7190.57, 14.604, 14.272, 59.581, 0.423, 0.499, 0.86, "", 
  "", "", "", "", "", "", "", "", "", "", "", 9725., 1.029, 0.014, 72.1, 
  "tests performed", "", "", "", "", "", "", "", "", "", 31.48, 9.449321*^6, 
  46.858, 40.3, 14.799, 9.788, 17167.967, "", 443.129, 5.18, 10.5, 46.1, "", 
  11., 74.79, 0.823}, {"BLR", "Europe", "Belarus", "2020-08-02", 68067., 
  121., 133.571, 567., 4., 4.714, 7203.375, 12.805, 14.136, 60.004, 0.423, 
  0.499, 0.85, "", "", "", "", "", "", "", "", "", 1.319976*^6, 139.69, "", 
  9802., 1.037, 0.014, 73.4, "tests performed", "", "", "", "", "", "", "", 
  "", "", 31.48, 9.449321*^6, 46.858, 40.3, 14.799, 9.788, 17167.967, "", 
  443.129, 5.18, 10.5, 46.1, "", 11., 74.79, 0.823}, 
 {"BLR", "Europe", "Belarus", "2020-08-03", 68166., 99., 130.714, 571., 4., 
  4.714, 7213.852, 10.477, 13.833, 60.428, 0.423, 0.499, 0.85, "", "", "", 
  "", "", "", "", "", "", "", "", "", 9354., 0.99, 0.014, 71.6, 
  "tests performed", "", "", "", "", "", "", "", "", "", 31.48, 9.449321*^6, 
  46.858, 40.3, 14.799, 9.788, 17167.967, "", 443.129, 5.18, 10.5, 46.1, "", 
  11., 74.79, 0.823}, {"BLR", "Europe", "Belarus", "2020-08-04", 68250., 84., 
  126.286, 574., 3., 4.429, 7222.741, 8.89, 13.365, 60.745, 0.317, 0.469, 
  0.85, "", "", "", "", "", "", "", "", "", 1.325776*^6, 140.304, "", 8255., 
  0.874, 0.015, 65.4, "tests performed", "", "", "", "", "", "", "", "", "", 
  31.48, 9.449321*^6, 46.858, 40.3, 14.799, 9.788, 17167.967, "", 443.129, 
  5.18, 10.5, 46.1, "", 11., 74.79, 0.823}, {"BLR", "Europe", "Belarus", 
  "2020-08-05", 68376., 126., 122.571, 577., 3., 4.143, 7236.075, 13.334, 
  12.971, 61.063, 0.317, 0.438, 0.85, "", "", "", "", "", "", "", "", "", "", 
  "", "", 8065., 0.854, 0.015, 65.8, "tests performed", "", "", "", "", "", 
  "", "", "", "", 31.48, 9.449321*^6, 46.858, 40.3, 14.799, 9.788, 17167.967, 
  "", 443.129, 5.18, 10.5, 46.1, "", 11., 74.79, 0.823}, 
 {"BLR", "Europe", "Belarus", "2020-08-06", 68503., 127., 119.714, 580., 3., 
  3.857, 7249.516, 13.44, 12.669, 61.38, 0.317, 0.408, 0.86, "", "", "", "", 
  "", "", "", "", "", 1.344303*^6, 142.265, "", 7960., 0.842, 0.015, 66.5, 
  "tests performed", "", "", "", "", "", "", "", "", "", 31.48, 9.449321*^6, 
  46.858, 40.3, 14.799, 9.788, 17167.967, "", 443.129, 5.18, 10.5, 46.1, "", 
  11., 74.79, 0.823}, {"BLR", "Europe", "Belarus", "2020-08-07", 68614., 
  111., 115.143, 583., 3., 3.429, 7261.262, 11.747, 12.185, 61.698, 0.317, 
  0.363, 0.86, "", "", "", "", "", "", "", "", "", "", "", "", 7747., 0.82, 
  0.015, 67.3, "tests performed", "", "", "", "", "", "", "", "", "", 31.48, 
  9.449321*^6, 46.858, 40.3, 14.799, 9.788, 17167.967, "", 443.129, 5.18, 
  10.5, 46.1, "", 11., 74.79, 0.823}, {"BLR", "Europe", "Belarus", 
  "2020-08-08", 68738., 124., 113.143, 585., 2., 3.143, 7274.385, 13.123, 
  11.974, 61.909, 0.212, 0.333, 0.86, "", "", "", "", "", "", "", "", "", 
  1.363011*^6, 144.244, "", 7616., 0.806, 0.015, 67.3, "tests performed", "", 
  "", "", "", "", "", "", "", "", 31.48, 9.449321*^6, 46.858, 40.3, 14.799, 
  9.788, 17167.967, "", 443.129, 5.18, 10.5, 46.1, "", 11., 74.79, 0.823}, 
 {"BLR", "Europe", "Belarus", "2020-08-09", 68850., 112., 111.857, 587., 2., 
  2.857, 7286.238, 11.853, 11.838, 62.121, 0.212, 0.302, 0.86, "", "", "", 
  "", "", "", "", "", "", "", "", "", 6840., 0.724, 0.016, 61.1, 
  "tests performed", "", "", "", "", "", "", "", "", "", 31.48, 9.449321*^6, 
  46.858, 40.3, 14.799, 9.788, 17167.967, "", 443.129, 5.18, 10.5, 46.1, "", 
  11., 74.79, 0.823}, {"BLR", "Europe", "Belarus", "2020-08-10", 68947., 97., 
  111.571, 589., 2., 2.571, 7296.503, 10.265, 11.807, 62.333, 0.212, 0.272, 
  0.86, "", "", "", "", "", "", "", "", "", "", "", "", 7117., 0.753, 0.016, 
  63.8, "tests performed", "", "", "", "", "", "", "", "", "", 31.48, 
  9.449321*^6, 46.858, 40.3, 14.799, 9.788, 17167.967, "", 443.129, 5.18, 
  10.5, 46.1, "", 11., 74.79, 0.823}, {"BLR", "Europe", "Belarus", 
  "2020-08-11", 69005., 58., 107.857, 592., 3., 2.571, 7302.641, 6.138, 
  11.414, 62.65, 0.317, 0.272, 0.86, "", "", "", "", "", "", "", "", "", 
  1.37754*^6, 145.782, "", 7395., 0.783, 0.015, 68.6, "tests performed", "", 
  "", "", "", "", "", "", "", "", 31.48, 9.449321*^6, 46.858, 40.3, 14.799, 
  9.788, 17167.967, "", 443.129, 5.18, 10.5, 46.1, "", 11., 74.79, 0.823}, 
 {"BLR", "Europe", "Belarus", "2020-08-12", 69102., 97., 103.714, 595., 3., 
  2.571, 7312.906, 10.265, 10.976, 62.967, 0.317, 0.272, 0.87, "", "", "", 
  "", "", "", "", "", 6486., 1.384026*^6, 146.468, 0.686, 6998., 0.741, 
  0.015, 67.5, "tests performed", "", "", "", "", "", "", "", "", "", 31.48, 
  9.449321*^6, 46.858, 40.3, 14.799, 9.788, 17167.967, "", 443.129, 5.18, 
  10.5, 46.1, "", 11., 74.79, 0.823}, {"BLR", "Europe", "Belarus", 
  "2020-08-13", 69203., 101., 100., 599., 4., 2.714, 7323.595, 10.689, 
  10.583, 63.391, 0.423, 0.287, 0.89, "", "", "", "", "", "", "", "", "", "", 
  "", "", 6839., 0.724, 0.015, 68.4, "tests performed", "", "", "", "", "", 
  "", "", "", "", 31.48, 9.449321*^6, 46.858, 40.3, 14.799, 9.788, 17167.967, 
  "", 443.129, 5.18, 10.5, 46.1, "", 11., 74.79, 0.823}, 
 {"BLR", "Europe", "Belarus", "2020-08-14", 69308., 105., 99.143, 603., 4., 
  2.857, 7334.707, 11.112, 10.492, 63.814, 0.423, 0.302, 0.92, "", "", "", 
  "", "", "", "", "", "", "", "", "", 6668., 0.706, 0.015, 67.3, 
  "tests performed", "", "", "", "", "", "", "", "", "", 31.48, 9.449321*^6, 
  46.858, 40.3, 14.799, 9.788, 17167.967, "", 443.129, 5.18, 10.5, 46.1, "", 
  11., 74.79, 0.823}, {"BLR", "Europe", "Belarus", "2020-08-15", 69308., 0., 
  81.429, 603., 0., 2.571, 7334.707, 0., 8.617, 63.814, 0., 0.272, 0.96, "", 
  "", "", "", "", "", "", "", "", "", "", "", 6496., 0.687, 0.013, 79.8, 
  "tests performed", "", "", "", "", "", "", "", "", "", 31.48, 9.449321*^6, 
  46.858, 40.3, 14.799, 9.788, 17167.967, "", 443.129, 5.18, 10.5, 46.1, "", 
  11., 74.79, 0.823}, {"BLR", "Europe", "Belarus", "2020-08-16", 69516., 
  208., 95.143, 610., 7., 3.286, 7356.719, 22.012, 10.069, 64.555, 0.741, 
  0.348, 1.04, "", "", "", "", "", "", "", "", "", "", "", "", 6969., 0.738, 
  0.014, 73.2, "tests performed", "", "", "", "", "", "", "", "", "", 31.48, 
  9.449321*^6, 46.858, 40.3, 14.799, 9.788, 17167.967, "", 443.129, 5.18, 
  10.5, 46.1, "", 11., 74.79, 0.823}, {"BLR", "Europe", "Belarus", 
  "2020-08-17", 69589., 73., 91.714, 613., 3., 3.429, 7364.444, 7.725, 9.706, 
  64.872, 0.317, 0.363, 1.08, "", "", "", "", "", "", "", "", "", "", "", "", 
  7442., 0.788, 0.012, 81.1, "tests performed", "", "", "", "", "", "", "", 
  "", "", 31.48, 9.449321*^6, 46.858, 40.3, 14.799, 9.788, 17167.967, "", 
  443.129, 5.18, 10.5, 46.1, "", 11., 74.79, 0.823}, 
 {"BLR", "Europe", "Belarus", "2020-08-18", 69673., 84., 95.429, 617., 4., 
  3.571, 7373.334, 8.89, 10.099, 65.296, 0.423, 0.378, 1.12, "", "", "", "", 
  "", "", "", "", "", "", "", "", 7915., 0.838, 0.012, 82.9, 
  "tests performed", "", "", "", "", "", "", "", "", "", 31.48, 9.449321*^6, 
  46.858, 40.3, 14.799, 9.788, 17167.967, "", 443.129, 5.18, 10.5, 46.1, "", 
  11., 74.79, 0.823}, {"BLR", "Europe", "Belarus", "2020-08-19", 69801., 
  128., 99.857, 622., 5., 3.857, 7386.88, 13.546, 10.568, 65.825, 0.529, 
  0.408, 1.16, "", "", "", "", "", "", "", "", "", "", "", "", 8153., 0.863, 
  0.012, 81.6, "tests performed", "", "", "", "", "", "", "", "", "", 31.48, 
  9.449321*^6, 46.858, 40.3, 14.799, 9.788, 17167.967, "", 443.129, 5.18, 
  10.5, 46.1, "", 11., 74.79, 0.823}, {"BLR", "Europe", "Belarus", 
  "2020-08-20", 69950., 149., 106.714, 627., 5., 4., 7402.648, 15.768, 
  11.293, 66.354, 0.529, 0.423, 1.2, "", "", "", "", "", "", "", "", "", "", 
  "", "", 8153., 0.863, 0.013, 76.4, "tests performed", "", "", "", "", "", 
  "", "", "", "", 31.48, 9.449321*^6, 46.858, 40.3, 14.799, 9.788, 17167.967, 
  "", 443.129, 5.18, 10.5, 46.1, "", 11., 74.79, 0.823}, 
 {"BLR", "Europe", "Belarus", "2020-08-21", 70111., 161., 114.714, 632., 5., 
  4.143, 7419.687, 17.038, 12.14, 66.883, 0.529, 0.438, 1.24, "", "", "", "", 
  "", "", "", "", "", "", "", "", 8153., 0.863, 0.014, 71.1, 
  "tests performed", "", "", "", "", "", "", "", "", "", 31.48, 9.449321*^6, 
  46.858, 40.3, 14.799, 9.788, 17167.967, "", 443.129, 5.18, 10.5, 46.1, "", 
  11., 74.79, 0.823}, {"BLR", "Europe", "Belarus", "2020-08-22", 70285., 
  174., 139.571, 637., 5., 4.857, 7438.101, 18.414, 14.771, 67.412, 0.529, 
  0.514, 1.26, "", "", "", "", "", "", "", "", "", 1.465555*^6, 155.096, "", 
  8153., 0.863, 0.017, 58.4, "tests performed", "", "", "", "", "", "", "", 
  "", "", 31.48, 9.449321*^6, 46.858, 40.3, 14.799, 9.788, 17167.967, "", 
  443.129, 5.18, 10.5, 46.1, "", 11., 74.79, 0.823}, 
 {"BLR", "Europe", "Belarus", "2020-08-23", 70468., 183., 136., 642., 5., 
  4.571, 7457.467, 19.366, 14.393, 67.941, 0.529, 0.484, 1.25, "", "", "", 
  "", "", "", "", "", 8520., 1.474075*^6, 155.998, 0.902, 8205., 0.868, 
  0.017, 60.3, "tests performed", "", "", "", "", "", "", "", "", "", 31.48, 
  9.449321*^6, 46.858, 40.3, 14.799, 9.788, 17167.967, "", 443.129, 5.18, 
  10.5, 46.1, "", 11., 74.79, 0.823}, {"BLR", "Europe", "Belarus", 
  "2020-08-24", 70645., 177., 150.857, 646., 4., 4.714, 7476.199, 18.732, 
  15.965, 68.365, 0.423, 0.499, 1.25, "", "", "", "", "", "", "", "", "", "", 
  "", "", 7467., 0.79, 0.02, 49.5, "tests performed", "", "", "", "", "", "", 
  "", "", "", 31.48, 9.449321*^6, 46.858, 40.3, 14.799, 9.788, 17167.967, "", 
  443.129, 5.18, 10.5, 46.1, "", 11., 74.79, 0.823}, 
 {"BLR", "Europe", "Belarus", "2020-08-25", 70727., 82., 150.571, 652., 6., 
  5., 7484.876, 8.678, 15.935, 69., 0.635, 0.529, 1.23, "", "", "", "", "", 
  "", "", "", "", 1.480047*^6, 156.63, "", 6729., 0.712, 0.022, 44.7, 
  "tests performed", "", "", "", "", "", "", "", "", "", 31.48, 9.449321*^6, 
  46.858, 40.3, 14.799, 9.788, 17167.967, "", 443.129, 5.18, 10.5, 46.1, "", 
  11., 74.79, 0.823}, {"BLR", "Europe", "Belarus", "2020-08-26", 70974., 
  247., 167.571, 657., 5., 5., 7511.016, 26.139, 17.734, 69.529, 0.529, 
  0.529, 1.23, "", "", "", "", "", "", "", "", "", "", "", "", 6805., 0.72, 
  0.025, 40.6, "tests performed", "", "", "", "", "", "", "", "", "", 31.48, 
  9.449321*^6, 46.858, 40.3, 14.799, 9.788, 17167.967, "", 443.129, 5.18, 
  10.5, 46.1, "", 11., 74.79, 0.823}, {"BLR", "Europe", "Belarus", 
  "2020-08-27", 71165., 191., 173.571, 662., 5., 5., 7531.229, 20.213, 
  18.369, 70.058, 0.529, 0.529, 1.2, "", "", "", "", "", "", "", "", "", 
  1.497421*^6, 158.469, "", 6882., 0.728, 0.025, 39.6, "tests performed", "", 
  "", "", "", "", "", "", "", "", 31.48, 9.449321*^6, 46.858, 40.3, 14.799, 
  9.788, 17167.967, "", 443.129, 5.18, 10.5, 46.1, "", 11., 74.79, 0.823}, 
 {"BLR", "Europe", "Belarus", "2020-08-28", 71346., 181., 176.429, 667., 5., 
  5., 7550.384, 19.155, 18.671, 70.587, 0.529, 0.529, 1.16, "", "", "", "", 
  "", "", "", "", "", "", "", "", 6785., 0.718, 0.026, 38.5, 
  "tests performed", "", "", "", "", "", "", "", "", "", 31.48, 9.449321*^6, 
  46.858, 40.3, 14.799, 9.788, 17167.967, "", 443.129, 5.18, 10.5, 46.1, "", 
  11., 74.79, 0.823}, {"BLR", "Europe", "Belarus", "2020-08-29", 71523., 
  177., 176.857, 671., 4., 4.857, 7569.115, 18.732, 18.716, 71.01, 0.423, 
  0.514, 1.13, "", "", "", "", "", "", "", "", "", "", "", "", 6688., 0.708, 
  0.026, 37.8, "tests performed", "", "", "", "", "", "", "", "", "", 31.48, 
  9.449321*^6, 46.858, 40.3, 14.799, 9.788, 17167.967, "", 443.129, 5.18, 
  10.5, 46.1, "", 11., 74.79, 0.823}, {"BLR", "Europe", "Belarus", 
  "2020-08-30", 71687., 164., 174.143, 676., 5., 4.857, 7586.471, 17.356, 
  18.429, 71.54, 0.529, 0.514, 1.1, "", "", "", "", "", "", "", "", "", "", 
  "", "", 6538., 0.692, 0.027, 37.5, "tests performed", "", "", "", "", "", 
  "", "", "", "", 31.48, 9.449321*^6, 46.858, 40.3, 14.799, 9.788, 17167.967, 
  "", 443.129, 5.18, 10.5, 46.1, "", 11., 74.79, 0.823}, 
 {"BLR", "Europe", "Belarus", "2020-08-31", 71843., 156., 171.143, 681., 5., 
  5., 7602.98, 16.509, 18.112, 72.069, 0.529, 0.529, 1.08, "", "", "", "", 
  "", "", "", "", "", "", "", "", 7180., 0.76, 0.024, 42., "tests performed", 
  "", "", "", "", "", "", "", "", "", 31.48, 9.449321*^6, 46.858, 40.3, 
  14.799, 9.788, 17167.967, "", 443.129, 5.18, 10.5, 46.1, "", 11., 74.79, 
  0.823}, {"BLR", "Europe", "Belarus", "2020-09-01", 71962., 119., 176.429, 
  686., 5., 4.857, 7615.574, 12.593, 18.671, 72.598, 0.529, 0.514, 1.07, "", 
  "", "", "", "", "", "", "", "", 1.534792*^6, 162.424, "", 7821., 0.828, 
  0.023, 44.3, "tests performed", "", "", "", "", "", "", "", "", "", 31.48, 
  9.449321*^6, 46.858, 40.3, 14.799, 9.788, 17167.967, "", 443.129, 5.18, 
  10.5, 46.1, "", 11., 74.79, 0.823}, {"BLR", "Europe", "Belarus", 
  "2020-09-02", 72141., 179., 166.714, 691., 5., 4.857, 7634.517, 18.943, 
  17.643, 73.127, 0.529, 0.514, 1.07, "", "", "", "", "", "", "", "", "", "", 
  "", "", 7961., 0.842, 0.021, 47.8, "tests performed", "", "", "", "", "", 
  "", "", "", "", 31.48, 9.449321*^6, 46.858, 40.3, 14.799, 9.788, 17167.967, 
  "", 443.129, 5.18, 10.5, 46.1, "", 11., 74.79, 0.823}, 
 {"BLR", "Europe", "Belarus", "2020-09-03", 72302., 161., 162.429, 696., 5., 
  4.857, 7651.555, 17.038, 17.189, 73.656, 0.529, 0.514, 1.07, "", "", "", 
  "", "", "", "", "", "", 1.554129*^6, 164.47, "", 8101., 0.857, 0.02, 49.9, 
  "tests performed", "", "", "", "", "", "", "", "", "", 31.48, 9.449321*^6, 
  46.858, 40.3, 14.799, 9.788, 17167.967, "", 443.129, 5.18, 10.5, 46.1, "", 
  11., 74.79, 0.823}, {"BLR", "Europe", "Belarus", "2020-09-04", 72485., 
  183., 162.714, 701., 5., 4.857, 7670.922, 19.366, 17.22, 74.185, 0.529, 
  0.514, 1.08, "", "", "", "", "", "", "", "", "", "", "", "", 8359., 0.885, 
  0.019, 51.4, "tests performed", "", "", "", "", "", "", "", "", "", 31.48, 
  9.449321*^6, 46.858, 40.3, 14.799, 9.788, 17167.967, "", 443.129, 5.18, 
  10.5, 46.1, "", 11., 74.79, 0.823}, {"BLR", "Europe", "Belarus", 
  "2020-09-05", 72663., 178., 162.857, 705., 4., 4.857, 7689.759, 18.837, 
  17.235, 74.609, 0.423, 0.514, 1.09, "", "", "", "", "", "", "", "", "", "", 
  "", "", 8617., 0.912, 0.019, 52.9, "tests performed", "", "", "", "", "", 
  "", "", "", "", 31.48, 9.449321*^6, 46.858, 40.3, 14.799, 9.788, 17167.967, 
  "", 443.129, 5.18, 10.5, 46.1, "", 11., 74.79, 0.823}, 
 {"BLR", "Europe", "Belarus", "2020-09-06", 72859., 196., 167.429, 711., 6., 
  5., 7710.501, 20.742, 17.719, 75.244, 0.635, 0.529, 1.09, "", "", "", "", 
  "", "", "", "", "", "", "", "", 8875., 0.939, 0.019, 53., 
  "tests performed", "", "", "", "", "", "", "", "", "", 31.48, 9.449321*^6, 
  46.858, 40.3, 14.799, 9.788, 17167.967, "", 443.129, 5.18, 10.5, 46.1, "", 
  11., 74.79, 0.823}, {"BLR", "Europe", "Belarus", "2020-09-07", 73031., 
  172., 169.714, 716., 5., 5., 7728.703, 18.202, 17.96, 75.773, 0.529, 0.529, 
  1.1, "", "", "", "", "", "", "", "", "", 1.591247*^6, 168.398, "", 9133., 
  0.967, 0.019, 53.8, "tests performed", "", "", "", "", "", "", "", "", "", 
  31.48, 9.449321*^6, 46.858, 40.3, 14.799, 9.788, 17167.967, "", 443.129, 
  5.18, 10.5, 46.1, "", 11., 74.79, 0.823}, {"BLR", "Europe", "Belarus", 
  "2020-09-08", 73208., 177., 178., 721., 5., 5., 7747.435, 18.732, 18.837, 
  76.302, 0.529, 0.529, 1.1, "", "", "", "", "", "", "", "", "", "", "", "", 
  9086., 0.962, 0.02, 51., "tests performed", "", "", "", "", "", "", "", "", 
  "", 31.48, 9.449321*^6, 46.858, 40.3, 14.799, 9.788, 17167.967, "", 
  443.129, 5.18, 10.5, 46.1, "", 11., 74.79, 0.823}, 
 {"BLR", "Europe", "Belarus", "2020-09-09", 73402., 194., 180.143, 726., 5., 
  5., 7767.966, 20.531, 19.064, 76.831, 0.529, 0.529, 1.09, "", "", "", "", 
  "", "", "", "", "", 1.605547*^6, 169.911, "", 8727., 0.924, 0.021, 48.4, 
  "tests performed", "", "", "", "", "", "", "", "", "", 31.48, 9.449321*^6, 
  46.858, 40.3, 14.799, 9.788, 17167.967, "", 443.129, 5.18, 10.5, 46.1, "", 
  11., 74.79, 0.823}, {"BLR", "Europe", "Belarus", "2020-09-10", 73591., 
  189., 184.143, 732., 6., 5.143, 7787.967, 20.001, 19.487, 77.466, 0.635, 
  0.544, 1.09, "", "", "", "", "", "", "", "", "", "", "", "", 9098., 0.963, 
  0.02, 49.4, "tests performed", "", "", "", "", "", "", "", "", "", 31.48, 
  9.449321*^6, 46.858, 40.3, 14.799, 9.788, 17167.967, "", 443.129, 5.18, 
  10.5, 46.1, "", 11., 74.79, 0.823}, {"BLR", "Europe", "Belarus", 
  "2020-09-11", 73784., 193., 185.571, 738., 6., 5.286, 7808.392, 20.425, 
  19.639, 78.101, 0.635, 0.559, 1.09, "", "", "", "", "", "", "", "", "", "", 
  "", "", 9525., 1.008, 0.019, 51.3, "tests performed", "", "", "", "", "", 
  "", "", "", "", 31.48, 9.449321*^6, 46.858, 40.3, 14.799, 9.788, 17167.967, 
  "", 443.129, 5.18, 10.5, 46.1, "", 11., 74.79, 0.823}, 
 {"BLR", "Europe", "Belarus", "2020-09-12", 73975., 191., 187.429, 744., 6., 
  5.571, 7828.605, 20.213, 19.835, 78.736, 0.635, 0.59, 1.09, "", "", "", "", 
  "", "", "", "", "", "", "", "", 9952., 1.053, 0.019, 53.1, 
  "tests performed", "", "", "", "", "", "", "", "", "", 31.48, 9.449321*^6, 
  46.858, 40.3, 14.799, 9.788, 17167.967, "", 443.129, 5.18, 10.5, 46.1, "", 
  11., 74.79, 0.823}, {"BLR", "Europe", "Belarus", "2020-09-13", 74173., 
  198., 187.714, 750., 6., 5.571, 7849.559, 20.954, 19.865, 79.371, 0.635, 
  0.59, 1.1, "", "", "", "", "", "", "", "", "", 1.654618*^6, 175.104, "", 
  10379., 1.098, 0.018, 55.3, "tests performed", "", "", "", "", "", "", "", 
  "", "", 31.48, 9.449321*^6, 46.858, 40.3, 14.799, 9.788, 17167.967, "", 
  443.129, 5.18, 10.5, 46.1, "", 11., 74.79, 0.823}, 
 {"BLR", "Europe", "Belarus", "2020-09-14", 74360., 187., 189.857, 756., 6., 
  5.714, 7869.348, 19.79, 20.092, 80.006, 0.635, 0.605, 1.11, "", "", "", "", 
  "", "", "", "", 7315., 1.661933*^6, 175.879, 0.774, 10098., 1.069, 0.019, 
  53.2, "tests performed", "", "", "", "", "", "", "", "", "", 31.48, 
  9.449321*^6, 46.858, 40.3, 14.799, 9.788, 17167.967, "", 443.129, 5.18, 
  10.5, 46.1, "", 11., 74.79, 0.823}, {"BLR", "Europe", "Belarus", 
  "2020-09-15", 74552., 192., 192., 761., 5., 5.714, 7889.667, 20.319, 
  20.319, 80.535, 0.529, 0.605, 1.12, "", "", "", "", "", "", "", "", "", "", 
  "", "", 9814., 1.039, 0.02, 51.1, "tests performed", "", "", "", "", "", 
  "", "", "", "", 31.48, 9.449321*^6, 46.858, 40.3, 14.799, 9.788, 17167.967, 
  "", 443.129, 5.18, 10.5, 46.1, "", 11., 74.79, 0.823}, 
 {"BLR", "Europe", "Belarus", "2020-09-16", 74763., 211., 194.429, 767., 6., 
  5.857, 7911.997, 22.33, 20.576, 81.17, 0.635, 0.62, 1.13, "", "", "", "", 
  "", "", "", "", "", 1.672256*^6, 176.971, "", 9530., 1.009, 0.02, 49., 
  "tests performed", "", "", "", "", "", "", "", "", "", 31.48, 9.449321*^6, 
  46.858, 40.3, 14.799, 9.788, 17167.967, "", 443.129, 5.18, 10.5, 46.1, "", 
  11., 74.79, 0.823}, {"BLR", "Europe", "Belarus", "2020-09-17", 74987., 
  224., 199.429, 771., 4., 5.571, 7935.702, 23.705, 21.105, 81.593, 0.423, 
  0.59, 1.13, "", "", "", "", "", "", "", "", "", "", "", "", 9815., 1.039, 
  0.02, 49.2, "tests performed", "", "", "", "", "", "", "", "", "", 31.48, 
  9.449321*^6, 46.858, 40.3, 14.799, 9.788, 17167.967, "", 443.129, 5.18, 
  10.5, 46.1, "", 11., 74.79, 0.823}, {"BLR", "Europe", "Belarus", 
  "2020-09-18", 75230., 243., 206.571, 773., 2., 5., 7961.419, 25.716, 
  21.861, 81.805, 0.212, 0.529, 1.14, "", "", "", "", "", "", "", "", "", 
  1.70079*^6, 179.991, "", 10101., 1.069, 0.02, 48.9, "tests performed", "", 
  "", "", "", "", "", "", "", "", 31.48, 9.449321*^6, 46.858, 40.3, 14.799, 
  9.788, 17167.967, "", 443.129, 5.18, 10.5, 46.1, "", 11., 74.79, 0.823}, 
 {"BLR", "Europe", "Belarus", "2020-09-19", 75461., 231., 212.286, 776., 3., 
  4.571, 7985.865, 24.446, 22.466, 82.122, 0.317, 0.484, 1.15, "", "", "", 
  "", "", "", "", "", "", "", "", "", 9916., 1.049, 0.021, 46.7, 
  "tests performed", "", "", "", "", "", "", "", "", "", 31.48, 9.449321*^6, 
  46.858, 40.3, 14.799, 9.788, 17167.967, "", 443.129, 5.18, 10.5, 46.1, "", 
  11., 74.79, 0.823}, {"BLR", "Europe", "Belarus", "2020-09-20", 75674., 
  213., 214.429, 780., 4., 4.286, 8008.406, 22.541, 22.692, 82.546, 0.423, 
  0.454, 1.15, "", "", "", "", "", "", "", "", "", "", "", "", 9731., 1.03, 
  0.022, 45.4, "tests performed", "", "", "", "", "", "", "", "", "", 31.48, 
  9.449321*^6, 46.858, 40.3, 14.799, 9.788, 17167.967, "", 443.129, 5.18, 
  10.5, 46.1, "", 11., 74.79, 0.823}, {"BLR", "Europe", "Belarus", 
  "2020-09-21", 75898., 224., 219.714, 785., 5., 4.143, 8032.112, 23.705, 
  23.252, 83.075, 0.529, 0.438, 1.16, "", "", "", "", "", "", "", "", "", "", 
  "", "", 10254., 1.085, 0.021, 46.7, "tests performed", "", "", "", "", "", 
  "", "", "", "", 31.48, 9.449321*^6, 46.858, 40.3, 14.799, 9.788, 17167.967, 
  "", 443.129, 5.18, 10.5, 46.1, "", 11., 74.79, 0.823}, 
 {"BLR", "Europe", "Belarus", "2020-09-22", 76104., 206., 221.714, 791., 6., 
  4.286, 8053.912, 21.801, 23.464, 83.71, 0.635, 0.454, 1.18, "", "", "", "", 
  "", "", "", "", "", 1.744682*^6, 184.636, "", 11084., 1.173, 0.02, 50., 
  "tests performed", "", "", "", "", "", "", "", "", "", 31.48, 9.449321*^6, 
  46.858, 40.3, 14.799, 9.788, 17167.967, "", 443.129, 5.18, 10.5, 46.1, "", 
  11., 74.79, 0.823}, {"BLR", "Europe", "Belarus", "2020-09-23", 76357., 
  253., 227.714, 796., 5., 4.143, 8080.686, 26.774, 24.098, 84.239, 0.529, 
  0.438, 1.21, "", "", "", "", "", "", "", "", "", "", "", "", 12620., 1.336, 
  0.018, 55.4, "tests performed", "", "", "", "", "", "", "", "", "", 31.48, 
  9.449321*^6, 46.858, 40.3, 14.799, 9.788, 17167.967, "", 443.129, 5.18, 
  10.5, 46.1, "", 11., 74.79, 0.823}, {"BLR", "Europe", "Belarus", 
  "2020-09-24", 76651., 294., 237.714, 802., 6., 4.429, 8111.8, 31.113, 
  25.157, 84.874, 0.635, 0.469, 1.23, "", "", "", "", "", "", "", "", "", "", 
  "", "", 12855., 1.36, 0.018, 54.1, "tests performed", "", "", "", "", "", 
  "", "", "", "", 31.48, 9.449321*^6, 46.858, 40.3, 14.799, 9.788, 17167.967, 
  "", 443.129, 5.18, 10.5, 46.1, "", 11., 74.79, 0.823}, 
 {"BLR", "Europe", "Belarus", "2020-09-25", 76957., 306., 246.714, 807., 5., 
  4.857, 8144.183, 32.383, 26.109, 85.403, 0.529, 0.514, 1.26, "", "", "", 
  "", "", "", "", "", "", 1.792426*^6, 189.688, "", 13091., 1.385, 0.019, 
  53.1, "tests performed", "", "", "", "", "", "", "", "", "", 31.48, 
  9.449321*^6, 46.858, 40.3, 14.799, 9.788, 17167.967, "", 443.129, 5.18, 
  10.5, 46.1, "", 11., 74.79, 0.823}, {"BLR", "Europe", "Belarus", 
  "2020-09-26", 77289., 332., 261.143, 813., 6., 5.286, 8179.318, 35.135, 
  27.636, 86.038, 0.635, 0.559, 1.27, "", "", "", "", "", "", "", "", "", "", 
  "", "", 13283., 1.406, 0.02, 50.9, "tests performed", "", "", "", "", "", 
  "", "", "", "", 31.48, 9.449321*^6, 46.858, 40.3, 14.799, 9.788, 17167.967, 
  "", 443.129, 5.18, 10.5, 46.1, "", 11., 74.79, 0.823}, 
 {"BLR", "Europe", "Belarus", "2020-09-27", 77609., 320., 276.429, 818., 5., 
  5.429, 8213.183, 33.865, 29.254, 86.567, 0.529, 0.574, 1.27, "", "", "", 
  "", "", "", "", "", "", "", "", "", 13476., 1.426, 0.021, 48.8, 
  "tests performed", "", "", "", "", "", "", "", "", "", 31.48, 9.449321*^6, 
  46.858, 40.3, 14.799, 9.788, 17167.967, "", 443.129, 5.18, 10.5, 46.1, "", 
  11., 74.79, 0.823}, {"BLR", "Europe", "Belarus", "2020-09-28", 77946., 
  337., 292.571, 822., 4., 5.286, 8248.847, 35.664, 30.962, 86.99, 0.423, 
  0.559, 1.26, "", "", "", "", "", "", "", "", "", "", "", "", 13668., 1.446, 
  0.021, 46.7, "tests performed", "", "", "", "", "", "", "", "", "", 31.48, 
  9.449321*^6, 46.858, 40.3, 14.799, 9.788, 17167.967, "", 443.129, 5.18, 
  10.5, 46.1, "", 11., 74.79, 0.823}, {"BLR", "Europe", "Belarus", 
  "2020-09-29", 78260., 314., 308., 828., 6., 5.286, 8282.077, 33.23, 32.595, 
  87.625, 0.635, 0.559, 1.27, "", "", "", "", "", "", "", "", "", 
  1.841704*^6, 194.903, "", 13860., 1.467, 0.022, 45., "tests performed", "", 
  "", "", "", "", "", "", "", "", 31.48, 9.449321*^6, 46.858, 40.3, 14.799, 
  9.788, 17167.967, "", 443.129, 5.18, 10.5, 46.1, "", 11., 74.79, 0.823}, 
 {"BLR", "Europe", "Belarus", "2020-09-30", 78631., 371., 324.857, 833., 5., 
  5.286, 8321.339, 39.262, 34.379, 88.154, 0.529, 0.559, 1.28, "", "", "", 
  "", "", "", "", "", "", "", "", "", 14296., 1.513, 0.023, 44., 
  "tests performed", "", "", "", "", "", "", "", "", "", 31.48, 9.449321*^6, 
  46.858, 40.3, 14.799, 9.788, 17167.967, "", 443.129, 5.18, 10.5, 46.1, "", 
  11., 74.79, 0.823}, {"BLR", "Europe", "Belarus", "2020-10-01", 79019., 
  388., 338.286, 839., 6., 5.286, 8362.4, 41.061, 35.8, 88.789, 0.635, 0.559, 
  1.28, "", "", "", "", "", "", "", "", "", "", "", "", 14732., 1.559, 0.023, 
  43.5, "tests performed", "", "", "", "", "", "", "", "", "", 31.48, 
  9.449321*^6, 46.858, 40.3, 14.799, 9.788, 17167.967, "", 443.129, 5.18, 
  10.5, 46.1, "", 11., 74.79, 0.823}, {"BLR", "Europe", "Belarus", 
  "2020-10-02", 79421., 402., 352., 844., 5., 5.286, 8404.943, 42.543, 
  37.251, 89.319, 0.529, 0.559, 1.28, "", "", "", "", "", "", "", "", "", "", 
  "", "", 15169., 1.605, 0.023, 43.1, "tests performed", "", "", "", "", "", 
  "", "", "", "", 31.48, 9.449321*^6, 46.858, 40.3, 14.799, 9.788, 17167.967, 
  "", 443.129, 5.18, 10.5, 46.1, "", 11., 74.79, 0.823}, 
 {"BLR", "Europe", "Belarus", "2020-10-03", 79852., 431., 366.143, 851., 7., 
  5.429, 8450.554, 45.612, 38.748, 90.059, 0.741, 0.574, 1.27, "", "", "", 
  "", "", "", "", "", "", "", "", "", 16118., 1.706, 0.023, 44., 
  "tests performed", "", "", "", "", "", "", "", "", "", 31.48, 9.449321*^6, 
  46.858, 40.3, 14.799, 9.788, 17167.967, "", 443.129, 5.18, 10.5, 46.1, "", 
  11., 74.79, 0.823}, {"BLR", "Europe", "Belarus", "2020-10-04", 79852., 0., 
  320.429, 851., 0., 4.714, 8450.554, 0., 33.91, 90.059, 0., 0.499, 1.27, "", 
  "", "", "", "", "", "", "", "", 1.93654*^6, 204.94, "", 17068., 1.806, 
  0.019, 53.3, "tests performed", "", "", "", "", "", "", "", "", "", 31.48, 
  9.449321*^6, 46.858, 40.3, 14.799, 9.788, 17167.967, "", 443.129, 5.18, 
  10.5, 46.1, "", 11., 74.79, 0.823}, {"BLR", "Europe", "Belarus", 
  "2020-10-05", 80696., 844., 392.857, 862., 11., 5.714, 8539.873, 89.319, 
  41.575, 91.223, 1.164, 0.605, 1.31, "", "", "", "", "", "", "", "", "", "", 
  "", "", 17542., 1.856, 0.022, 44.7, "tests performed", "", "", "", "", "", 
  "", "", "", "", 31.48, 9.449321*^6, 46.858, 40.3, 14.799, 9.788, 17167.967, 
  "", 443.129, 5.18, 10.5, 46.1, "", 11., 74.79, 0.823}, 
 {"BLR", "Europe", "Belarus", "2020-10-06", 81090., 394., 404.286, 868., 6., 
  5.714, 8581.569, 41.696, 42.785, 91.858, 0.635, 0.605, 1.31, "", "", "", 
  "", "", "", "", "", "", "", "", "", 18016., 1.907, 0.022, 44.6, 
  "tests performed", "", "", "", "", "", "", "", "", "", 31.48, 9.449321*^6, 
  46.858, 40.3, 14.799, 9.788, 17167.967, "", 443.129, 5.18, 10.5, 46.1, "", 
  11., 74.79, 0.823}, {"BLR", "Europe", "Belarus", "2020-10-07", 81505., 
  415., 410.571, 874., 6., 5.857, 8625.487, 43.918, 43.45, 92.493, 0.635, 
  0.62, 1.29, "", "", "", "", "", "", "", "", "", "", "", "", 17540., 1.856, 
  0.023, 42.7, "tests performed", "", "", "", "", "", "", "", "", "", 31.48, 
  9.449321*^6, 46.858, 40.3, 14.799, 9.788, 17167.967, "", 443.129, 5.18, 
  10.5, 46.1, "", 11., 74.79, 0.823}, {"BLR", "Europe", "Belarus", 
  "2020-10-08", 81982., 477., 423.286, 880., 6., 5.857, 8675.967, 50.48, 
  44.795, 93.128, 0.635, 0.62, 1.28, "", "", "", "", "", "", "", "", "", 
  1.999089*^6, 211.559, "", 17064., 1.806, 0.025, 40.3, "tests performed", 
  "", "", "", "", "", "", "", "", "", 31.48, 9.449321*^6, 46.858, 40.3, 
  14.799, 9.788, 17167.967, "", 443.129, 5.18, 10.5, 46.1, "", 11., 74.79, 
  0.823}, {"BLR", "Europe", "Belarus", "2020-10-09", 82471., 489., 435.714, 
  885., 5., 5.857, 8727.717, 51.75, 46.111, 93.658, 0.529, 0.62, 1.27, "", 
  "", "", "", "", "", "", "", "", "", "", "", 17919., 1.896, 0.024, 41.1, 
  "tests performed", "", "", "", "", "", "", "", "", "", 31.48, 9.449321*^6, 
  46.858, 40.3, 14.799, 9.788, 17167.967, "", 443.129, 5.18, 10.5, 46.1, "", 
  11., 74.79, 0.823}, {"BLR", "Europe", "Belarus", "2020-10-10", 82471., 0., 
  374.143, 885., 0., 4.857, 8727.717, 0., 39.595, 93.658, 0., 0.514, 1.28, 
  "", "", "", "", "", "", "", "", "", "", "", "", 18773., 1.987, 0.02, 50.2, 
  "tests performed", "", "", "", "", "", "", "", "", "", 31.48, 9.449321*^6, 
  46.858, 40.3, 14.799, 9.788, 17167.967, "", 443.129, 5.18, 10.5, 46.1, "", 
  11., 74.79, 0.823}, {"BLR", "Europe", "Belarus", "2020-10-11", 83534., 
  1063., 526., 896., 11., 6.429, 8840.212, 112.495, 55.665, 94.822, 1.164, 
  0.68, 1.33, "", "", "", "", "", "", "", "", "", 2.07393*^6, 219.479, "", 
  19627., 2.077, 0.027, 37.3, "tests performed", "", "", "", "", "", "", "", 
  "", "", 31.48, 9.449321*^6, 46.858, 40.3, 14.799, 9.788, 17167.967, "", 
  443.129, 5.18, 10.5, 46.1, "", 11., 74.79, 0.823}, 
 {"BLR", "Europe", "Belarus", "2020-10-12", 83998., 464., 471.714, 901., 5., 
  5.571, 8889.316, 49.104, 49.92, 95.351, 0.529, 0.59, 1.31, "", "", "", "", 
  "", "", "", "", "", "", "", "", 19531., 2.067, 0.024, 41.4, 
  "tests performed", "", "", "", "", "", "", "", "", "", 31.48, 9.449321*^6, 
  46.858, 40.3, 14.799, 9.788, 17167.967, "", 443.129, 5.18, 10.5, 46.1, "", 
  11., 74.79, 0.823}, {"BLR", "Europe", "Belarus", "2020-10-13", 84524., 
  526., 490.571, 906., 5., 5.429, 8944.981, 55.665, 51.916, 95.88, 0.529, 
  0.574, 1.3, "", "", "", "", "", "", "", "", "", "", "", "", 19434., 2.057, 
  0.025, 39.6, "tests performed", "", "", "", "", "", "", "", "", "", 31.48, 
  9.449321*^6, 46.858, 40.3, 14.799, 9.788, 17167.967, "", 443.129, 5.18, 
  10.5, 46.1, "", 11., 74.79, 0.823}, {"BLR", "Europe", "Belarus", 
  "2020-10-14", 85121., 597., 516.571, 911., 5., 5.286, 9008.16, 63.179, 
  54.668, 96.409, 0.529, 0.559, 1.29, "", "", "", "", "", "", "", "", "", 
  2.118816*^6, 224.229, "", 19338., 2.046, 0.027, 37.4, "tests performed", 
  "", "", "", "", "", "", "", "", "", 31.48, 9.449321*^6, 46.858, 40.3, 
  14.799, 9.788, 17167.967, "", 443.129, 5.18, 10.5, 46.1, "", 11., 74.79, 
  0.823}, {"BLR", "Europe", "Belarus", "2020-10-15", 85734., 613., 536., 
  916., 5., 5.143, 9073.033, 64.872, 56.724, 96.938, 0.529, 0.544, 1.28, "", 
  "", "", "", "", "", "", "", "", "", "", "", 20788., 2.2, 0.026, 38.8, 
  "tests performed", "", "", "", "", "", "", "", "", "", 31.48, 9.449321*^6, 
  46.858, 40.3, 14.799, 9.788, 17167.967, "", 443.129, 5.18, 10.5, 46.1, "", 
  11., 74.79, 0.823}, {"BLR", "Europe", "Belarus", "2020-10-16", 86392., 
  658., 560.143, 921., 5., 5.143, 9142.667, 69.635, 59.279, 97.467, 0.529, 
  0.544, 1.27, "", "", "", "", "", "", "", "", "", "", "", "", 20907., 2.213, 
  0.027, 37.3, "tests performed", "", "", "", "", "", "", "", "", "", 31.48, 
  9.449321*^6, 46.858, 40.3, 14.799, 9.788, 17167.967, "", 443.129, 5.18, 
  10.5, 46.1, "", 11., 74.79, 0.823}, {"BLR", "Europe", "Belarus", 
  "2020-10-17", 87063., 671., 656., 925., 4., 5.714, 9213.678, 71.01, 69.423, 
  97.891, 0.423, 0.605, 1.25, "", "", "", "", "", "", "", "", "", 
  2.196173*^6, 232.416, "", 21027., 2.225, 0.031, 32.1, "tests performed", 
  "", "", "", "", "", "", "", "", "", 31.48, 9.449321*^6, 46.858, 40.3, 
  14.799, 9.788, 17167.967, "", 443.129, 5.18, 10.5, 46.1, "", 11., 74.79, 
  0.823}, {"BLR", "Europe", "Belarus", "2020-10-18", 87698., 635., 594.857, 
  929., 4., 4.714, 9280.878, 67.201, 62.952, 98.314, 0.423, 0.499, 1.22, "", 
  "", "", "", "", "", "", "", "", "", "", "", 19756., 2.091, 0.03, 33.2, 
  "tests performed", "", "", "", "", "", "", "", "", "", 31.48, 9.449321*^6, 
  46.858, 40.3, 14.799, 9.788, 17167.967, "", 443.129, 5.18, 10.5, 46.1, "", 
  11., 74.79, 0.823}, {"BLR", "Europe", "Belarus", "2020-10-19", 88290., 
  592., 613.143, 933., 4., 4.571, 9343.528, 62.65, 64.888, 98.737, 0.423, 
  0.484, 1.21, "", "", "", "", "", "", "", "", "", "", "", "", 19910., 2.107, 
  0.031, 32.5, "tests performed", "", "", "", "", "", "", "", "", "", 31.48, 
  9.449321*^6, 46.858, 40.3, 14.799, 9.788, 17167.967, "", 443.129, 5.18, 
  10.5, 46.1, "", 11., 74.79, 0.823}, {"BLR", "Europe", "Belarus", 
  "2020-10-20", 88909., 619., 626.429, 937., 4., 4.429, 9409.036, 65.507, 
  66.294, 99.161, 0.423, 0.469, 1.22, "", "", "", "", "", "", "", "", "", 
  2.24431*^6, 237.51, "", 20065., 2.123, 0.031, 32., "tests performed", "", 
  "", "", "", "", "", "", "", "", 31.48, 9.449321*^6, 46.858, 40.3, 14.799, 
  9.788, 17167.967, "", 443.129, 5.18, 10.5, 46.1, "", 11., 74.79, 0.823}, 
 {"BLR", "Europe", "Belarus", "2020-10-21", 89642., 733., 645.857, 941., 4., 
  4.286, 9486.608, 77.572, 68.35, 99.584, 0.423, 0.454, 1.23, "", "", "", "", 
  "", "", "", "", "", "", "", "", 21609., 2.287, 0.03, 33.5, 
  "tests performed", "", "", "", "", "", "", "", "", "", 31.48, 9.449321*^6, 
  46.858, 40.3, 14.799, 9.788, 17167.967, "", 443.129, 5.18, 10.5, 46.1, "", 
  11., 74.79, 0.823}, {"BLR", "Europe", "Belarus", "2020-10-22", 90380., 
  738., 663.714, 945., 4., 4.143, 9564.708, 78.101, 70.239, 100.007, 0.423, 
  0.438, 1.24, "", "", "", "", "", "", "", "", "", "", "", "", 21606., 2.287, 
  0.031, 32.6, "tests performed", "", "", "", "", "", "", "", "", "", 31.48, 
  9.449321*^6, 46.858, 40.3, 14.799, 9.788, 17167.967, "", 443.129, 5.18, 
  10.5, 46.1, "", 11., 74.79, 0.823}, {"BLR", "Europe", "Belarus", 
  "2020-10-23", 91167., 787., 682.143, 945., 0., 3.429, 9647.995, 83.286, 
  72.19, 100.007, 0., 0.363, 1.24, "", "", "", "", "", "", "", "", "", "", 
  "", "", 21603., 2.286, 0.032, 31.7, "tests performed", "", "", "", "", "", 
  "", "", "", "", 31.48, 9.449321*^6, 46.858, 40.3, 14.799, 9.788, 17167.967, 
  "", 443.129, 5.18, 10.5, 46.1, "", 11., 74.79, 0.823}, 
 {"BLR", "Europe", "Belarus", "2020-10-24", 91978., 811., 702.143, 953., 8., 
  4., 9733.821, 85.826, 74.306, 100.854, 0.847, 0.423, 1.24, "", "", "", "", 
  "", "", "", "", "", 2.347375*^6, 248.417, "", 21600., 2.286, 0.033, 30.8, 
  "tests performed", "", "", "", "", "", "", "", "", "", 31.48, 9.449321*^6, 
  46.858, 40.3, 14.799, 9.788, 17167.967, "", 443.129, 5.18, 10.5, 46.1, "", 
  11., 74.79, 0.823}, {"BLR", "Europe", "Belarus", "2020-10-25", 92823., 
  845., 732.143, 957., 4., 4., 9823.246, 89.424, 77.481, 101.277, 0.423, 
  0.423, 1.24, "", "", "", "", "", "", "", "", "", "", "", "", 21845., 2.312, 
  0.034, 29.8, "tests performed", "", "", "", "", "", "", "", "", "", 31.48, 
  9.449321*^6, 46.858, 40.3, 14.799, 9.788, 17167.967, "", 443.129, 5.18, 
  10.5, 46.1, "", 11., 74.79, 0.823}, {"BLR", "Europe", "Belarus", 
  "2020-10-26", 93707., 884., 773.857, 961., 4., 4., 9916.797, 93.552, 
  81.896, 101.7, 0.423, 0.423, 1.24, "", "", "", "", "", "", "", "", "", "", 
  "", "", 22089., 2.338, 0.035, 28.5, "tests performed", "", "", "", "", "", 
  "", "", "", "", 31.48, 9.449321*^6, 46.858, 40.3, 14.799, 9.788, 17167.967, 
  "", 443.129, 5.18, 10.5, 46.1, "", 11., 74.79, 0.823}, 
 {"BLR", "Europe", "Belarus", "2020-10-27", 94609., 902., 814.286, 965., 4., 
  4., 10012.254, 95.457, 86.174, 102.124, 0.423, 0.423, 1.24, "", "", "", "", 
  "", "", "", "", "", "", "", "", 22333., 2.363, 0.036, 27.4, 
  "tests performed", "", "", "", "", "", "", "", "", "", 31.48, 9.449321*^6, 
  46.858, 40.3, 14.799, 9.788, 17167.967, "", 443.129, 5.18, 10.5, 46.1, "", 
  11., 74.79, 0.823}, {"BLR", "Europe", "Belarus", "2020-10-28", 95545., 
  936., 843.286, 969., 4., 4., 10111.309, 99.055, 89.243, 102.547, 0.423, 
  0.423, 1.23, "", "", "", "", "", "", "", "", "", 2.418399*^6, 255.934, "", 
  21189., 2.242, 0.04, 25.1, "tests performed", "", "", "", "", "", "", "", 
  "", "", 31.48, 9.449321*^6, 46.858, 40.3, 14.799, 9.788, 17167.967, "", 
  443.129, 5.18, 10.5, 46.1, "", 11., 74.79, 0.823}, 
 {"BLR", "Europe", "Belarus", "2020-10-29", 96529., 984., 878.429, 973., 4., 
  4., 10215.443, 104.134, 92.962, 102.97, 0.423, 0.423, 1.21, "", "", "", "", 
  "", "", "", "", "", "", "", "", 21184., 2.242, 0.041, 24.1, 
  "tests performed", "", "", "", "", "", "", "", "", "", 37.04, 9.449321*^6, 
  46.858, 40.3, 14.799, 9.788, 17167.967, "", 443.129, 5.18, 10.5, 46.1, "", 
  11., 74.79, 0.823}, {"BLR", "Europe", "Belarus", "2020-10-30", 97499., 
  970., 904.571, 977., 4., 4.571, 10318.096, 102.653, 95.729, 103.394, 0.423, 
  0.484, 1.2, "", "", "", "", "", "", "", "", "", "", "", "", 21180., 2.241, 
  0.043, 23.4, "tests performed", "", "", "", "", "", "", "", "", "", 37.04, 
  9.449321*^6, 46.858, 40.3, 14.799, 9.788, 17167.967, "", 443.129, 5.18, 
  10.5, 46.1, "", 11., 74.79, 0.823}, {"BLR", "Europe", "Belarus", 
  "2020-10-31", 98482., 983., 929.143, 980., 3., 3.857, 10422.125, 104.029, 
  98.329, 103.711, 0.317, 0.408, 1.18, "", "", "", "", "", "", "", "", "", 
  2.495602*^6, 264.104, "", 21175., 2.241, 0.044, 22.8, "tests performed", 
  "", "", "", "", "", "", "", "", "", 37.04, 9.449321*^6, 46.858, 40.3, 
  14.799, 9.788, 17167.967, "", 443.129, 5.18, 10.5, 46.1, "", 11., 74.79, 
  0.823}, {"BLR", "Europe", "Belarus", "2020-11-01", 99459., 977., 948., 
  985., 5., 4., 10525.518, 103.394, 100.325, 104.24, 0.529, 0.423, 1.16, "", 
  "", "", "", "", "", "", "", "", "", "", "", 21408., 2.266, 0.044, 22.6, 
  "tests performed", "", "", "", "", "", "", "", "", "", 37.04, 9.449321*^6, 
  46.858, 40.3, 14.799, 9.788, 17167.967, "", 443.129, 5.18, 10.5, 46.1, "", 
  11., 74.79, 0.823}, {"BLR", "Europe", "Belarus", "2020-11-02", 100400., 
  941., 956.143, 989., 4., 4., 10625.102, 99.584, 101.186, 104.664, 0.423, 
  0.423, 1.14, "", "", "", "", "", "", "", "", "", "", "", "", 21640., 2.29, 
  0.044, 22.6, "tests performed", "", "", "", "", "", "", "", "", "", 37.04, 
  9.449321*^6, 46.858, 40.3, 14.799, 9.788, 17167.967, "", 443.129, 5.18, 
  10.5, 46.1, "", 11., 74.79, 0.823}, {"BLR", "Europe", "Belarus", 
  "2020-11-03", 101329., 929., 960., 992., 3., 3.857, 10723.416, 98.314, 
  101.595, 104.981, 0.317, 0.408, 1.13, "", "", "", "", "", "", "", "", "", 
  "", "", "", 21872., 2.315, 0.044, 22.8, "tests performed", "", "", "", "", 
  "", "", "", "", "", 37.04, 9.449321*^6, 46.858, 40.3, 14.799, 9.788, 
  17167.967, "", 443.129, 5.18, 10.5, 46.1, "", 11., 74.79, 0.823}, 
 {"BLR", "Europe", "Belarus", "2020-11-04", 102313., 984., 966.857, 995., 3., 
  3.714, 10827.55, 104.134, 102.32, 105.299, 0.317, 0.393, 1.12, "", "", "", 
  "", "", "", "", "", "", 2.573132*^6, 272.309, "", 22105., 2.339, 0.044, 
  22.9, "tests performed", "", "", "", "", "", "", "", "", "", 37.04, 
  9.449321*^6, 46.858, 40.3, 14.799, 9.788, 17167.967, "", 443.129, 5.18, 
  10.5, 46.1, "", 11., 74.79, 0.823}, {"BLR", "Europe", "Belarus", 
  "2020-11-05", 103295., 982., 966.571, 998., 3., 3.571, 10931.473, 103.923, 
  102.29, 105.616, 0.317, 0.378, 1.11, "", "", "", "", "", "", "", "", "", 
  "", "", "", 22258., 2.356, 0.043, 23., "tests performed", "", "", "", "", 
  "", "", "", "", "", 37.04, 9.449321*^6, 46.858, 40.3, 14.799, 9.788, 
  17167.967, "", 443.129, 5.18, 10.5, 46.1, "", 11., 74.79, 0.823}, 
 {"BLR", "Europe", "Belarus", "2020-11-06", 104286., 991., 969.571, 1001., 
  3., 3.429, 11036.349, 104.875, 102.608, 105.934, 0.317, 0.363, 1.11, "", 
  "", "", "", "", "", "", "", "", "", "", "", 22410., 2.372, 0.043, 23.1, 
  "tests performed", "", "", "", "", "", "", "", "", "", 37.04, 9.449321*^6, 
  46.858, 40.3, 14.799, 9.788, 17167.967, "", 443.129, 5.18, 10.5, 46.1, "", 
  11., 74.79, 0.823}, {"BLR", "Europe", "Belarus", "2020-11-07", 105283., 
  997., 971.571, 1004., 3., 3.429, 11141.859, 105.51, 102.819, 106.251, 
  0.317, 0.363, 1.1, "", "", "", "", "", "", "", "", "", "", "", "", 22563., 
  2.388, 0.043, 23.2, "tests performed", "", "", "", "", "", "", "", "", "", 
  37.04, 9.449321*^6, 46.858, 40.3, 14.799, 9.788, 17167.967, "", 443.129, 
  5.18, 10.5, 46.1, "", 11., 74.79, 0.823}, {"BLR", "Europe", "Belarus", 
  "2020-11-08", 106279., 996., 974.286, 1007., 3., 3.143, 11247.263, 105.404, 
  103.106, 106.569, 0.317, 0.333, 1.1, "", "", "", "", "", "", "", "", "", 
  "", "", "", 23624., 2.5, 0.041, 24.2, "tests performed", "", "", "", "", 
  "", "", "", "", "", 37.04, 9.449321*^6, 46.858, 40.3, 14.799, 9.788, 
  17167.967, "", 443.129, 5.18, 10.5, 46.1, "", 11., 74.79, 0.823}, 
 {"BLR", "Europe", "Belarus", "2020-11-09", 107262., 983., 980.286, 1011., 
  4., 3.143, 11351.292, 104.029, 103.741, 106.992, 0.423, 0.333, 1.11, "", 
  "", "", "", "", "", "", "", "", "", "", "", 24684., 2.612, 0.04, 25.2, 
  "tests performed", "", "", "", "", "", "", "", "", "", 37.04, 9.449321*^6, 
  46.858, 40.3, 14.799, 9.788, 17167.967, "", 443.129, 5.18, 10.5, 46.1, "", 
  11., 74.79, 0.823}, {"BLR", "Europe", "Belarus", "2020-11-10", 108300., 
  1038., 995.857, 1016., 5., 3.429, 11461.141, 109.849, 105.389, 107.521, 
  0.529, 0.363, 1.12, "", "", "", "", "", "", "", "", "", "", "", "", 25744., 
  2.724, 0.039, 25.9, "tests performed", "", "", "", "", "", "", "", "", "", 
  37.04, 9.449321*^6, 46.858, 40.3, 14.799, 9.788, 17167.967, "", 443.129, 
  5.18, 10.5, 46.1, "", 11., 74.79, 0.823}, {"BLR", "Europe", "Belarus", 
  "2020-11-11", 109357., 1057., 1006.286, 1022., 6., 3.857, 11573.001, 
  111.86, 106.493, 108.156, 0.635, 0.408, 1.13, "", "", "", "", "", "", "", 
  "", "", "", "", "", 26805., 2.837, 0.038, 26.6, "tests performed", "", "", 
  "", "", "", "", "", "", "", 37.04, 9.449321*^6, 46.858, 40.3, 14.799, 
  9.788, 17167.967, "", 443.129, 5.18, 10.5, 46.1, "", 11., 74.79, 0.823}, 
 {"BLR", "Europe", "Belarus", "2020-11-12", 110455., 1098., 1022.857, 1027., 
  5., 4.143, 11689.2, 116.199, 108.247, 108.685, 0.529, 0.438, 1.14, "", "", 
  "", "", "", "", "", "", "", "", "", "", 26805., 2.837, 0.038, 26.2, 
  "tests performed", "", "", "", "", "", "", "", "", "", 37.04, 9.449321*^6, 
  46.858, 40.3, 14.799, 9.788, 17167.967, "", 443.129, 5.18, 10.5, 46.1, "", 
  11., 74.79, 0.823}, {"BLR", "Europe", "Belarus", "2020-11-13", 111622., 
  1167., 1048., 1033., 6., 4.571, 11812.701, 123.501, 110.907, 109.32, 0.635, 
  0.484, 1.15, "", "", "", "", "", "", "", "", "", 2.814373*^6, 297.839, "", 
  26805., 2.837, 0.039, 25.6, "tests performed", "", "", "", "", "", "", "", 
  "", "", 37.04, 9.449321*^6, 46.858, 40.3, 14.799, 9.788, 17167.967, "", 
  443.129, 5.18, 10.5, 46.1, "", 11., 74.79, 0.823}, 
 {"BLR", "Europe", "Belarus", "2020-11-14", 112870., 1248., 1083.857, 1039., 
  6., 5., 11944.774, 132.073, 114.702, 109.955, 0.635, 0.529, 1.16, "", "", 
  "", "", "", "", "", "", "", "", "", "", 27859., 2.948, 0.039, 25.7, 
  "tests performed", "", "", "", "", "", "", "", "", "", 37.04, 9.449321*^6, 
  46.858, 40.3, 14.799, 9.788, 17167.967, "", 443.129, 5.18, 10.5, 46.1, "", 
  11., 74.79, 0.823}, {"BLR", "Europe", "Belarus", "2020-11-15", 114185., 
  1315., 1129.429, 1046., 7., 5.571, 12083.937, 139.163, 119.525, 110.696, 
  0.741, 0.59, 1.17, "", "", "", "", "", "", "", "", "", 2.882743*^6, 
  305.074, "", 28913., 3.06, 0.039, 25.6, "tests performed", "", "", "", "", 
  "", "", "", "", "", 37.04, 9.449321*^6, 46.858, 40.3, 14.799, 9.788, 
  17167.967, "", 443.129, 5.18, 10.5, 46.1, "", 11., 74.79, 0.823}, 
 {"BLR", "Europe", "Belarus", "2020-11-16", 115448., 1263., 1169.429, 1053., 
  7., 6., 12217.597, 133.66, 123.758, 111.437, 0.741, 0.635, 1.17, "", "", 
  "", "", "", "", "", "", "", "", "", "", 28180., 2.982, 0.041, 24.1, 
  "tests performed", "", "", "", "", "", "", "", "", "", 37.04, 9.449321*^6, 
  46.858, 40.3, 14.799, 9.788, 17167.967, "", 443.129, 5.18, 10.5, 46.1, "", 
  11., 74.79, 0.823}, {"BLR", "Europe", "Belarus", "2020-11-17", 116699., 
  1251., 1199.857, 1060., 7., 6.286, 12349.988, 132.39, 126.978, 112.177, 
  0.741, 0.665, 1.18, "", "", "", "", "", "", "", "", "", "", "", "", 27447., 
  2.905, 0.044, 22.9, "tests performed", "", "", "", "", "", "", "", "", "", 
  37.04, 9.449321*^6, 46.858, 40.3, 14.799, 9.788, 17167.967, "", 443.129, 
  5.18, 10.5, 46.1, "", 11., 74.79, 0.823}, {"BLR", "Europe", "Belarus", 
  "2020-11-18", 118008., 1309., 1235.857, 1067., 7., 6.429, 12488.516, 
  138.528, 130.788, 112.918, 0.741, 0.68, 1.18, "", "", "", "", "", "", "", 
  "", "", 2.947761*^6, 311.955, "", 26714., 2.827, 0.046, 21.6, 
  "tests performed", "", "", "", "", "", "", "", "", "", 37.04, 9.449321*^6, 
  46.858, 40.3, 14.799, 9.788, 17167.967, "", 443.129, 5.18, 10.5, 46.1, "", 
  11., 74.79, 0.823}, {"BLR", "Europe", "Belarus", "2020-11-19", 119390., 
  1382., 1276.429, 1074., 7., 6.714, 12634.77, 146.254, 135.082, 113.659, 
  0.741, 0.711, 1.18, "", "", "", "", "", "", "", "", "", "", "", "", 26984., 
  2.856, 0.047, 21.1, "tests performed", "", "", "", "", "", "", "", "", "", 
  37.04, 9.449321*^6, 46.858, 40.3, 14.799, 9.788, 17167.967, "", 443.129, 
  5.18, 10.5, 46.1, "", 11., 74.79, 0.823}, {"BLR", "Europe", "Belarus", 
  "2020-11-20", 120847., 1457., 1317.857, 1081., 7., 6.857, 12788.961, 
  154.191, 139.466, 114.4, 0.741, 0.726, 1.18, "", "", "", "", "", "", "", 
  "", "", "", "", "", 27254., 2.884, 0.048, 20.7, "tests performed", "", "", 
  "", "", "", "", "", "", "", 37.04, 9.449321*^6, 46.858, 40.3, 14.799, 
  9.788, 17167.967, "", 443.129, 5.18, 10.5, 46.1, "", 11., 74.79, 0.823}, 
 {"BLR", "Europe", "Belarus", "2020-11-21", 122435., 1588., 1366.429, 1089., 
  8., 7.143, 12957.016, 168.054, 144.606, 115.246, 0.847, 0.756, 1.18, "", 
  "", "", "", "", "", "", "", "", "", "", "", 26470., 2.801, 0.052, 19.4, 
  "tests performed", "", "", "", "", "", "", "", "", "", 37.04, 9.449321*^6, 
  46.858, 40.3, 14.799, 9.788, 17167.967, "", 443.129, 5.18, 10.5, 46.1, "", 
  11., 74.79, 0.823}, {"BLR", "Europe", "Belarus", "2020-11-22", 123999., 
  1564., 1402., 1096., 7., 7.143, 13122.53, 165.515, 148.37, 115.987, 0.741, 
  0.756, 1.17, "", "", "", "", "", "", "", "", "", "", "", "", 25686., 2.718, 
  0.055, 18.3, "tests performed", "", "", "", "", "", "", "", "", "", 37.04, 
  9.449321*^6, 46.858, 40.3, 14.799, 9.788, 17167.967, "", 443.129, 5.18, 
  10.5, 46.1, "", 11., 74.79, 0.823}, {"BLR", "Europe", "Belarus", 
  "2020-11-23", 125482., 1483., 1433.429, 1104., 8., 7.286, 13279.473, 
  156.942, 151.696, 116.834, 0.847, 0.771, 1.16, "", "", "", "", "", "", "", 
  "", "", 3.091238*^6, 327.139, "", 26689., 2.824, 0.054, 18.6, 
  "tests performed", "", "", "", "", "", "", "", "", "", 37.04, 9.449321*^6, 
  46.858, 40.3, 14.799, 9.788, 17167.967, "", 443.129, 5.18, 10.5, 46.1, "", 
  11., 74.79, 0.823}, {"BLR", "Europe", "Belarus", "2020-11-24", 126953., 
  1471., 1464.857, 1112., 8., 7.429, 13435.145, 155.673, 155.022, 117.68, 
  0.847, 0.786, 1.15, "", "", "", "", "", "", "", "", "", "", "", "", 27086., 
  2.866, 0.054, 18.5, "tests performed", "", "", "", "", "", "", "", "", "", 
  37.04, 9.449321*^6, 46.858, 40.3, 14.799, 9.788, 17167.967, "", 443.129, 
  5.18, 10.5, 46.1, "", 11., 74.79, 0.823}, {"BLR", "Europe", "Belarus", 
  "2020-11-25", 128449., 1496., 1491.571, 1119., 7., 7.429, 13593.463, 
  158.318, 157.85, 118.421, 0.741, 0.786, 1.15, "", "", "", "", "", "", "", 
  "", "", "", "", "", 27484., 2.909, 0.054, 18.4, "tests performed", "", "", 
  "", "", "", "", "", "", "", 37.04, 9.449321*^6, 46.858, 40.3, 14.799, 
  9.788, 17167.967, "", 443.129, 5.18, 10.5, 46.1, "", 11., 74.79, 0.823}, 
 {"BLR", "Europe", "Belarus", "2020-11-26", 130012., 1563., 1517.429, 1128., 
  9., 7.714, 13758.872, 165.409, 160.586, 119.374, 0.952, 0.816, 1.14, "", 
  "", "", "", "", "", "", "", "", "", "", "", 26878., 2.844, 0.056, 17.7, 
  "tests performed", "", "", "", "", "", "", "", "", "", 37.04, 9.449321*^6, 
  46.858, 40.3, 14.799, 9.788, 17167.967, "", 443.129, 5.18, 10.5, 46.1, "", 
  11., 74.79, 0.823}, {"BLR", "Europe", "Belarus", "2020-11-27", 131633., 
  1621., 1540.857, 1136., 8., 7.857, 13930.419, 171.547, 163.065, 120.22, 
  0.847, 0.832, 1.13, "", "", "", "", "", "", "", "", "", "", "", "", 26272., 
  2.78, 0.059, 17.1, "tests performed", "", "", "", "", "", "", "", "", "", 
  37.04, 9.449321*^6, 46.858, 40.3, 14.799, 9.788, 17167.967, "", 443.129, 
  5.18, 10.5, 46.1, "", 11., 74.79, 0.823}, {"BLR", "Europe", "Belarus", 
  "2020-11-28", 133324., 1691., 1555.571, 1143., 7., 7.714, 14109.374, 
  178.955, 164.623, 120.961, 0.741, 0.816, 1.13, "", "", "", "", "", "", "", 
  "", "", "", "", "", 25667., 2.716, 0.061, 16.5, "tests performed", "", "", 
  "", "", "", "", "", "", "", 37.04, 9.449321*^6, 46.858, 40.3, 14.799, 
  9.788, 17167.967, "", 443.129, 5.18, 10.5, 46.1, "", 11., 74.79, 0.823}, 
 {"BLR", "Europe", "Belarus", "2020-11-29", 135008., 1684., 1572.714, 1151., 
  8., 7.857, 14287.587, 178.214, 166.437, 121.808, 0.847, 0.832, 1.12, "", 
  "", "", "", "", "", "", "", "", "", "", "", 25061., 2.652, 0.063, 15.9, 
  "tests performed", "", "", "", "", "", "", "", "", "", 37.04, 9.449321*^6, 
  46.858, 40.3, 14.799, 9.788, 17167.967, "", 443.129, 5.18, 10.5, 46.1, "", 
  11., 74.79, 0.823}, {"BLR", "Europe", "Belarus", "2020-11-30", 136647., 
  1639., 1595., 1158., 7., 7.714, 14461.039, 173.452, 168.795, 122.548, 
  0.741, 0.816, 1.12, "", "", "", "", "", "", "", "", "", "", "", "", 24455., 
  2.588, 0.065, 15.3, "tests performed", "", "", "", "", "", "", "", "", "", 
  37.04, 9.449321*^6, 46.858, 40.3, 14.799, 9.788, 17167.967, "", 443.129, 
  5.18, 10.5, 46.1, "", 11., 74.79, 0.823}, {"BLR", "Europe", "Belarus", 
  "2020-12-01", 138219., 1572., 1609.429, 1166., 8., 7.714, 14627.4, 166.361, 
  170.322, 123.395, 0.847, 0.816, 1.12, "", "", "", "", "", "", "", "", "", 
  "", "", "", 24455., 2.588, 0.066, 15.2, "tests performed", "", "", "", "", 
  "", "", "", "", "", 37.04, 9.449321*^6, 46.858, 40.3, 14.799, 9.788, 
  17167.967, "", 443.129, 5.18, 10.5, 46.1, "", 11., 74.79, 0.823}, 
 {"BLR", "Europe", "Belarus", "2020-12-02", 139908., 1689., 1637., 1174., 8., 
  7.857, 14806.143, 178.743, 173.24, 124.242, 0.847, 0.832, 1.11, "", "", "", 
  "", "", "", "", "", "", "", "", "", 24455., 2.588, 0.067, 14.9, 
  "tests performed", "", "", "", "", "", "", "", "", "", 37.04, 9.449321*^6, 
  46.858, 40.3, 14.799, 9.788, 17167.967, "", 443.129, 5.18, 10.5, 46.1, "", 
  11., 74.79, 0.823}, {"BLR", "Europe", "Belarus", "2020-12-03", 141609., 
  1701., 1656.714, 1181., 7., 7.571, 14986.156, 180.013, 175.326, 124.983, 
  0.741, 0.801, 1.11, "", "", "", "", "", "", "", "", "", 3.335788*^6, 
  353.019, "", 24455., 2.588, 0.068, 14.8, "tests performed", "", "", "", "", 
  "", "", "", "", "", 37.04, 9.449321*^6, 46.858, 40.3, 14.799, 9.788, 
  17167.967, "", 443.129, 5.18, 10.5, 46.1, "", 11., 74.79, 0.823}, 
 {"BLR", "Europe", "Belarus", "2020-12-04", 143383., 1774., 1678.571, 1190., 
  9., 7.714, 15173.895, 187.738, 177.639, 125.935, 0.952, 0.816, 1.11, "", 
  "", "", "", "", "", "", "", "", "", "", "", 24516., 2.594, 0.068, 14.6, 
  "tests performed", "", "", "", "", "", "", "", "", "", 37.04, 9.449321*^6, 
  46.858, 40.3, 14.799, 9.788, 17167.967, "", 443.129, 5.18, 10.5, 46.1, "", 
  11., 74.79, 0.823}, {"BLR", "Europe", "Belarus", "2020-12-05", 145279., 
  1896., 1707.857, 1198., 8., 7.857, 15374.544, 200.649, 180.739, 126.782, 
  0.847, 0.832, 1.1, "", "", "", "", "", "", "", "", "", "", "", "", 24578., 
  2.601, 0.069, 14.4, "tests performed", "", "", "", "", "", "", "", "", "", 
  37.04, 9.449321*^6, 46.858, 40.3, 14.799, 9.788, 17167.967, "", 443.129, 
  5.18, 10.5, 46.1, "", 11., 74.79, 0.823}, {"BLR", "Europe", "Belarus", 
  "2020-12-06", 147157., 1878., 1735.571, 1207., 9., 8., 15573.288, 198.744, 
  183.672, 127.734, 0.952, 0.847, 1.1, "", "", "", "", "", "", "", "", "", 
  "", "", "", 24639., 2.607, 0.07, 14.2, "tests performed", "", "", "", "", 
  "", "", "", "", "", 37.04, 9.449321*^6, 46.858, 40.3, 14.799, 9.788, 
  17167.967, "", 443.129, 5.18, 10.5, 46.1, "", 11., 74.79, 0.823}, 
 {"BLR", "Europe", "Belarus", "2020-12-07", 148953., 1796., 1758., 1215., 8., 
  8.143, 15763.355, 190.067, 186.045, 128.581, 0.847, 0.862, 1.1, "", "", "", 
  "", "", "", "", "", "", "", "", "", 24700., 2.614, 0.071, 14.1, 
  "tests performed", "", "", "", "", "", "", "", "", "", 37.04, 9.449321*^6, 
  46.858, 40.3, 14.799, 9.788, 17167.967, "", 443.129, 5.18, 10.5, 46.1, "", 
  11., 74.79, 0.823}, {"BLR", "Europe", "Belarus", "2020-12-08", 150602., 
  1649., 1769., 1222., 7., 8., 15937.865, 174.51, 187.209, 129.321, 0.741, 
  0.847, 1.09, "", "", "", "", "", "", "", "", "", "", "", "", 24762., 2.621, 
  0.071, 14., "tests performed", "", "", "", "", "", "", "", "", "", 37.04, 
  9.449321*^6, 46.858, 40.3, 14.799, 9.788, 17167.967, "", 443.129, 5.18, 
  10.5, 46.1, "", 11., 74.79, 0.823}, {"BLR", "Europe", "Belarus", 
  "2020-12-09", 152453., 1851., 1792.143, 1230., 8., 8., 16133.752, 195.887, 
  189.658, 130.168, 0.847, 0.847, 1.09, "", "", "", "", "", "", "", "", "", 
  "", "", "", 24823., 2.627, 0.072, 13.9, "tests performed", "", "", "", "", 
  "", "", "", "", "", 37.04, 9.449321*^6, 46.858, 40.3, 14.799, 9.788, 
  17167.967, "", 443.129, 5.18, 10.5, 46.1, "", 11., 74.79, 0.823}, 
 {"BLR", "Europe", "Belarus", "2020-12-10", 154392., 1939., 1826.143, 1238., 
  8., 8.143, 16338.952, 205.2, 193.257, 131.015, 0.847, 0.862, 1.09, "", "", 
  "", "", "", "", "", "", "", "", "", "", 24884., 2.633, 0.073, 13.6, 
  "tests performed", "", "", "", "", "", "", "", "", "", 37.04, 9.449321*^6, 
  46.858, 40.3, 14.799, 9.788, 17167.967, "", 443.129, 5.18, 10.5, 46.1, "", 
  11., 74.79, 0.823}, {"BLR", "Europe", "Belarus", "2020-12-11", 156359., 
  1967., 1853.714, 1246., 8., 8., 16547.115, 208.163, 196.174, 131.861, 
  0.847, 0.847, 1.08, "", "", "", "", "", "", "", "", "", "", "", "", 24884., 
  2.633, 0.074, 13.4, "tests performed", "", "", "", "", "", "", "", "", "", 
  37.04, 9.449321*^6, 46.858, 40.3, 14.799, 9.788, 17167.967, "", 443.129, 
  5.18, 10.5, 46.1, "", 11., 74.79, 0.823}, {"BLR", "Europe", "Belarus", 
  "2020-12-12", 158334., 1975., 1865., 1254., 8., 8., 16756.125, 209.01, 
  197.369, 132.708, 0.847, 0.847, 1.07, "", "", "", "", "", "", "", "", "", 
  "", "", "", 24884., 2.633, 0.075, 13.3, "tests performed", "", "", "", "", 
  "", "", "", "", "", 37.04, 9.449321*^6, 46.858, 40.3, 14.799, 9.788, 
  17167.967, "", 443.129, 5.18, 10.5, 46.1, "", 11., 74.79, 0.823}, 
 {"BLR", "Europe", "Belarus", "2020-12-13", 160295., 1961., 1876.857, 1263., 
  9., 8., 16963.653, 207.528, 198.623, 133.66, 0.952, 0.847, 1.07, "", "", 
  "", "", "", "", "", "", "", "", "", "", 24884., 2.633, 0.075, 13.3, 
  "tests performed", "", "", "", "", "", "", "", "", "", 37.04, 9.449321*^6, 
  46.858, 40.3, 14.799, 9.788, 17167.967, "", 443.129, 5.18, 10.5, 46.1, "", 
  11., 74.79, 0.823}, {"BLR", "Europe", "Belarus", "2020-12-14", 162148., 
  1853., 1885., 1273., 10., 8.286, 17159.751, 196.099, 199.485, 134.719, 
  1.058, 0.877, 1.06, "", "", "", "", "", "", "", "", "", 3.609517*^6, 
  381.987, "", 24884., 2.633, 0.076, 13.2, "tests performed", "", "", "", "", 
  "", "", "", "", "", 37.04, 9.449321*^6, 46.858, 40.3, 14.799, 9.788, 
  17167.967, "", 443.129, 5.18, 10.5, 46.1, "", 11., 74.79, 0.823}, 
 {"BLR", "Europe", "Belarus", "2020-12-15", 164059., 1911., 1922.429, 1282., 
  9., 8.571, 17361.988, 202.237, 203.446, 135.671, 0.952, 0.907, 1.05, "", 
  "", "", "", "", "", "", "", "", "", "", "", 24539., 2.597, 0.078, 12.8, 
  "tests performed", "", "", "", "", "", "", "", "", "", 37.04, 9.449321*^6, 
  46.858, 40.3, 14.799, 9.788, 17167.967, "", 443.129, 5.18, 10.5, 46.1, "", 
  11., 74.79, 0.823}, {"BLR", "Europe", "Belarus", "2020-12-16", 165897., 
  1838., 1920.571, 1291., 9., 8.714, 17556.5, 194.511, 203.25, 136.624, 
  0.952, 0.922, 1.04, "", "", "", "", "", "", "", "", "", "", "", "", 24194., 
  2.56, 0.079, 12.6, "tests performed", "", "", "", "", "", "", "", "", "", 
  37.04, 9.449321*^6, 46.858, 40.3, 14.799, 9.788, 17167.967, "", 443.129, 
  5.18, 10.5, 46.1, "", 11., 74.79, 0.823}, {"BLR", "Europe", "Belarus", 
  "2020-12-17", 167731., 1834., 1905.571, 1299., 8., 8.714, 17750.588, 
  194.088, 201.662, 137.47, 0.847, 0.922, 1.03, "", "", "", "", "", "", "", 
  "", "", "", "", "", 23849., 2.524, 0.08, 12.5, "tests performed", "", "", 
  "", "", "", "", "", "", "", 37.04, 9.449321*^6, 46.858, 40.3, 14.799, 
  9.788, 17167.967, "", 443.129, 5.18, 10.5, 46.1, "", 11., 74.79, 0.823}, 
 {"BLR", "Europe", "Belarus", "2020-12-18", 169648., 1917., 1898.429, 1308., 
  9., 8.857, 17953.459, 202.872, 200.906, 138.423, 0.952, 0.937, 1.03, "", 
  "", "", "", "", "", "", "", "", "", "", "", 23504., 2.487, 0.081, 12.4, 
  "tests performed", "", "", "", "", "", "", "", "", "", 37.04, 9.449321*^6, 
  46.858, 40.3, 14.799, 9.788, 17167.967, "", 443.129, 5.18, 10.5, 46.1, "", 
  11., 74.79, 0.823}, {"BLR", "Europe", "Belarus", "2020-12-19", 171579., 
  1931., 1892.143, 1316., 8., 8.857, 18157.813, 204.353, 200.241, 139.269, 
  0.847, 0.937, 1.03, "", "", "", "", "", "", "", "", "", "", "", "", 23159., 
  2.451, 0.082, 12.2, "tests performed", "", "", "", "", "", "", "", "", "", 
  37.04, 9.449321*^6, 46.858, 40.3, 14.799, 9.788, 17167.967, "", 443.129, 
  5.18, 10.5, 46.1, "", 11., 74.79, 0.823}, {"BLR", "Europe", "Belarus", 
  "2020-12-20", 173523., 1944., 1889.714, 1324., 8., 8.714, 18363.542, 
  205.729, 199.984, 140.116, 0.847, 0.922, 1.02, "", "", "", "", "", "", "", 
  "", "", "", "", "", 22814., 2.414, 0.083, 12.1, "tests performed", "", "", 
  "", "", "", "", "", "", "", 37.04, 9.449321*^6, 46.858, 40.3, 14.799, 
  9.788, 17167.967, "", 443.129, 5.18, 10.5, 46.1, "", 11., 74.79, 0.823}, 
 {"BLR", "Europe", "Belarus", "2020-12-21", 175416., 1893., 1895.429, 1333., 
  9., 8.571, 18563.874, 200.332, 200.589, 141.068, 0.952, 0.907, 1.02, "", 
  "", "", "", "", "", "", "", "", "", "", "", 22469., 2.378, 0.084, 11.9, 
  "tests performed", "", "", "", "", "", "", "", "", "", 37.04, 9.449321*^6, 
  46.858, 40.3, 14.799, 9.788, 17167.967, "", 443.129, 5.18, 10.5, 46.1, "", 
  11., 74.79, 0.823}, {"BLR", "Europe", "Belarus", "2020-12-22", 177274., 
  1858., 1887.857, 1341., 8., 8.429, 18760.501, 196.628, 199.788, 141.915, 
  0.847, 0.892, 1.02, "", "", "", "", "", "", "", "", "", "", "", "", 22469., 
  2.378, 0.084, 11.9, "tests performed", "", "", "", "", "", "", "", "", "", 
  37.04, 9.449321*^6, 46.858, 40.3, 14.799, 9.788, 17167.967, "", 443.129, 
  5.18, 10.5, 46.1, "", 11., 74.79, 0.823}, {"BLR", "Europe", "Belarus", 
  "2020-12-23", 179196., 1922., 1899.857, 1349., 8., 8.286, 18963.902, 
  203.401, 201.058, 142.762, 0.847, 0.877, 1.01, "", "", "", "", "", "", "", 
  "", "", "", "", "", 22469., 2.378, 0.085, 11.8, "tests performed", "", "", 
  "", "", "", "", "", "", "", 37.04, 9.449321*^6, 46.858, 40.3, 14.799, 
  9.788, 17167.967, "", 443.129, 5.18, 10.5, 46.1, "", 11., 74.79, 0.823}, 
 {"BLR", "Europe", "Belarus", "2020-12-24", 181113., 1917., 1911.714, 1358., 
  9., 8.429, 19166.774, 202.872, 202.312, 143.714, 0.952, 0.892, 1.01, "", 
  "", "", "", "", "", "", "", "", "", "", "", 22469., 2.378, 0.085, 11.8, 
  "tests performed", "", "", "", "", "", "", "", "", "", 42.59, 9.449321*^6, 
  46.858, 40.3, 14.799, 9.788, 17167.967, "", 443.129, 5.18, 10.5, 46.1, "", 
  11., 74.79, 0.823}, {"BLR", "Europe", "Belarus", "2020-12-25", 183006., 
  1893., 1908.286, 1367., 9., 8.429, 19367.106, 200.332, 201.95, 144.666, 
  0.952, 0.892, 1., "", "", "", "", "", "", "", "", "", "", "", "", 22469., 
  2.378, 0.085, 11.8, "tests performed", "", "", "", "", "", "", "", "", "", 
  42.59, 9.449321*^6, 46.858, 40.3, 14.799, 9.788, 17167.967, "", 443.129, 
  5.18, 10.5, 46.1, "", 11., 74.79, 0.823}, {"BLR", "Europe", "Belarus", 
  "2020-12-26", 184922., 1916., 1906.143, 1376., 9., 8.571, 19569.872, 
  202.766, 201.723, 145.619, 0.952, 0.907, 1., "", "", "", "", "", "", "", 
  "", "", "", "", "", 22469., 2.378, 0.085, 11.8, "tests performed", "", "", 
  "", "", "", "", "", "", "", 42.59, 9.449321*^6, 46.858, 40.3, 14.799, 
  9.788, 17167.967, "", 443.129, 5.18, 10.5, 46.1, "", 11., 74.79, 0.823}, 
 {"BLR", "Europe", "Belarus", "2020-12-27", 186747., 1825., 1889.143, 1385., 
  9., 8.714, 19763.007, 193.136, 199.924, 146.571, 0.952, 0.922, 1., "", "", 
  "", "", "", "", "", "", "", "", "", "", 22469., 2.378, 0.084, 11.9, 
  "tests performed", "", "", "", "", "", "", "", "", "", 42.59, 9.449321*^6, 
  46.858, 40.3, 14.799, 9.788, 17167.967, "", 443.129, 5.18, 10.5, 46.1, "", 
  11., 74.79, 0.823}, {"BLR", "Europe", "Belarus", "2020-12-28", 188588., 
  1841., 1881.714, 1394., 9., 8.714, 19957.836, 194.829, 199.138, 147.524, 
  0.952, 0.922, 1., "", "", "", "", "", "", "", "", "", 3.924079*^6, 415.276, 
  "", 22469., 2.378, 0.084, 11.9, "tests performed", 0., 0., "", "", "", 0., 
  0., "", "", 42.59, 9.449321*^6, 46.858, 40.3, 14.799, 9.788, 17167.967, "", 
  443.129, 5.18, 10.5, 46.1, "", 11., 74.79, 0.823}, 
 {"BLR", "Europe", "Belarus", "2020-12-29", 190404., 1816., 1875.714, 1404., 
  10., 9., 20150.019, 192.183, 198.503, 148.582, 1.058, 0.952, 1., "", "", 
  "", "", "", "", "", "", "", "", "", "", 21666., 2.293, 0.087, 11.6, 
  "tests performed", "", "", "", "", 403., "", "", "", 43., 42.59, 
  9.449321*^6, 46.858, 40.3, 14.799, 9.788, 17167.967, "", 443.129, 5.18, 
  10.5, 46.1, "", 11., 74.79, 0.823}, {"BLR", "Europe", "Belarus", 
  "2020-12-30", 192361., 1957., 1880.714, 1414., 10., 9.286, 20357.124, 
  207.105, 199.032, 149.64, 1.058, 0.983, 1., "", "", "", "", "", "", "", "", 
  "", "", "", "", 20863., 2.208, 0.09, 11.1, "tests performed", "", "", "", 
  "", 403., "", "", "", 43., 42.59, 9.449321*^6, 46.858, 40.3, 14.799, 9.788, 
  17167.967, "", 443.129, 5.18, 10.5, 46.1, "", 11., 74.79, 0.823}, 
 {"BLR", "Europe", "Belarus", "2020-12-31", 194284., 1923., 1881.571, 1424., 
  10., 9.429, 20560.631, 203.507, 199.122, 150.699, 1.058, 0.998, 0.99, "", 
  "", "", "", "", "", "", "", "", "", "", "", 20061., 2.123, 0.094, 10.7, 
  "tests performed", "", "", "", "", 403., "", "", "", 43., 42.59, 
  9.449321*^6, 46.858, 40.3, 14.799, 9.788, 17167.967, "", 443.129, 5.18, 
  10.5, 46.1, "", 11., 74.79, 0.823}, {"BLR", "Europe", "Belarus", 
  "2021-01-01", 196223., 1939., 1888.143, 1433., 9., 9.429, 20765.831, 205.2, 
  199.818, 151.651, 0.952, 0.998, 0.99, "", "", "", "", "", "", "", "", "", 
  "", "", "", 19258., 2.038, 0.098, 10.2, "tests performed", "", "", "", "", 
  403., "", "", "", 43., 42.59, 9.449321*^6, 46.858, 40.3, 14.799, 9.788, 
  17167.967, "", 443.129, 5.18, 10.5, 46.1, "", 11., 74.79, 0.823}, 
 {"BLR", "Europe", "Belarus", "2021-01-02", 198125., 1902., 1886.143, 1442., 
  9., 9.429, 20967.115, 201.284, 199.606, 152.604, 0.952, 0.998, 0.98, "", 
  "", "", "", "", "", "", "", "", "", "", "", 18455., 1.953, 0.102, 9.8, 
  "tests performed", "", "", "", "", 403., "", "", "", 43., 42.59, 
  9.449321*^6, 46.858, 40.3, 14.799, 9.788, 17167.967, "", 443.129, 5.18, 
  10.5, 46.1, "", 11., 74.79, 0.823}, {"BLR", "Europe", "Belarus", 
  "2021-01-03", 199962., 1837., 1887.857, 1451., 9., 9.429, 21161.52, 
  194.406, 199.788, 153.556, 0.952, 0.998, 0.98, "", "", "", "", "", "", "", 
  "", "", "", "", "", 17653., 1.868, 0.107, 9.4, "tests performed", "", "", 
  "", "", 403., "", "", "", 43., 42.59, 9.449321*^6, 46.858, 40.3, 14.799, 
  9.788, 17167.967, "", 443.129, 5.18, 10.5, 46.1, "", 11., 74.79, 0.823}, 
 {"BLR", "Europe", "Belarus", "2021-01-04", 201831., 1869., 1891.857, 1461., 
  10., 9.571, 21359.312, 197.792, 200.211, 154.614, 1.058, 1.013, 0.97, "", 
  "", "", "", "", "", "", "", "", "", "", "", 16850., 1.783, 0.112, 8.9, 
  "tests performed", "", "", "", "", 403., "", "", "", 43., 42.59, 
  9.449321*^6, 46.858, 40.3, 14.799, 9.788, 17167.967, "", 443.129, 5.18, 
  10.5, 46.1, "", 11., 74.79, 0.823}, {"BLR", "Europe", "Belarus", 
  "2021-01-05", 203104., 1273., 1814.286, 1471., 10., 9.571, 21494.031, 
  134.719, 192.002, 155.673, 1.058, 1.013, 0.97, "", "", "", "", "", "", "", 
  "", "", "", "", "", 16850., 1.783, 0.108, 9.3, "tests performed", "", "", 
  "", "", 403., "", "", "", 43., 42.59, 9.449321*^6, 46.858, 40.3, 14.799, 
  9.788, 17167.967, "", 443.129, 5.18, 10.5, 46.1, "", 11., 74.79, 0.823}, 
 {"BLR", "Europe", "Belarus", "2021-01-06", 204958., 1854., 1799.571, 1480., 
  9., 9.429, 21690.236, 196.205, 190.445, 156.625, 0.952, 0.998, 0.97, "", 
  "", "", "", "", "", "", "", "", "", "", "", 16850., 1.783, 0.107, 9.4, 
  "tests performed", "", "", "", "", 403., "", "", "", 43., 42.59, 
  9.449321*^6, 46.858, 40.3, 14.799, 9.788, 17167.967, "", 443.129, 5.18, 
  10.5, 46.1, "", 11., 74.79, 0.823}, {"BLR", "Europe", "Belarus", 
  "2021-01-07", 206796., 1838., 1787.429, 1489., 9., 9.286, 21884.747, 
  194.511, 189.159, 157.577, 0.952, 0.983, 0.97, "", "", "", "", "", "", "", 
  "", "", 4.09258*^6, 433.108, "", 16850., 1.783, 0.106, 9.4, 
  "tests performed", "", "", "", "", 403., "", "", "", 43., 42.59, 
  9.449321*^6, 46.858, 40.3, 14.799, 9.788, 17167.967, "", 443.129, 5.18, 
  10.5, 46.1, "", 11., 74.79, 0.823}, {"BLR", "Europe", "Belarus", 
  "2021-01-08", 208601., 1805., 1768.286, 1498., 9., 9.286, 22075.766, 
  191.019, 187.134, 158.53, 0.952, 0.983, 0.98, "", "", "", "", "", "", "", 
  "", "", "", "", "", 16649., 1.762, 0.106, 9.4, "tests performed", "", "", 
  "", "", 403., "", "", "", 43., 42.59, 9.449321*^6, 46.858, 40.3, 14.799, 
  9.788, 17167.967, "", 443.129, 5.18, 10.5, 46.1, "", 11., 74.79, 0.823}, 
 {"BLR", "Europe", "Belarus", "2021-01-09", 210368., 1767., 1749., 1507., 9., 
  9.286, 22262.764, 186.998, 185.093, 159.482, 0.952, 0.983, 0.99, "", "", 
  "", "", "", "", "", "", "", "", "", "", 16447., 1.741, 0.106, 9.4, 
  "tests performed", "", "", "", "", 403., "", "", "", 43., 42.59, 
  9.449321*^6, 46.858, 40.3, 14.799, 9.788, 17167.967, "", 443.129, 5.18, 
  10.5, 46.1, "", 11., 74.79, 0.823}, {"BLR", "Europe", "Belarus", 
  "2021-01-10", 212201., 1833., 1748.429, 1517., 10., 9.429, 22456.746, 
  193.982, 185.032, 160.541, 1.058, 0.998, 1., "", "", "", "", "", "", "", 
  "", "", "", "", "", 16246., 1.719, 0.108, 9.3, "tests performed", "", "", 
  "", "", 403., "", "", "", 43., 42.59, 9.449321*^6, 46.858, 40.3, 14.799, 
  9.788, 17167.967, "", 443.129, 5.18, 10.5, 46.1, "", 11., 74.79, 0.823}, 
 {"BLR", "Europe", "Belarus", "2021-01-11", 213993., 1792., 1737.429, 1526., 
  9., 9.286, 22646.389, 189.643, 183.868, 161.493, 0.952, 0.983, 1.01, "", 
  "", "", "", "", "", "", "", "", "", "", "", 16044., 1.698, 0.108, 9.2, 
  "tests performed", "", "", "", "", 403., "", "", "", 43., 42.59, 
  9.449321*^6, 46.858, 40.3, 14.799, 9.788, 17167.967, "", 443.129, 5.18, 
  10.5, 46.1, "", 11., 74.79, 0.823}, {"BLR", "Europe", "Belarus", 
  "2021-01-12", 215724., 1731., 1802.857, 1535., 9., 9.143, 22829.577, 
  183.188, 190.792, 162.446, 0.952, 0.968, 1.01, "", "", "", "", "", "", "", 
  "", "", "", "", "", 15842., 1.677, 0.114, 8.8, "tests performed", "", "", 
  "", "", 403., "", "", "", 43., 42.59, 9.449321*^6, 46.858, 40.3, 14.799, 
  9.788, 17167.967, "", 443.129, 5.18, 10.5, 46.1, "", 11., 74.79, 0.823}, 
 {"BLR", "Europe", "Belarus", "2021-01-13", 217696., 1972., 1819.714, 1544., 
  9., 9.143, 23038.269, 208.692, 192.576, 163.398, 0.952, 0.968, 1.01, "", 
  "", "", "", "", "", "", "", "", "", "", "", 15641., 1.655, 0.116, 8.6, 
  "tests performed", "", "", "", "", 403., "", "", "", 43., 42.59, 
  9.449321*^6, 46.858, 40.3, 14.799, 9.788, 17167.967, "", 443.129, 5.18, 
  10.5, 46.1, "", 11., 74.79, 0.823}, {"BLR", "Europe", "Belarus", 
  "2021-01-14", 219663., 1967., 1838.143, 1554., 10., 9.286, 23246.432, 
  208.163, 194.526, 164.456, 1.058, 0.983, 1.01, "", "", "", "", "", "", "", 
  "", "", "", "", "", 15439., 1.634, 0.119, 8.4, "tests performed", "", "", 
  "", "", 403., "", "", "", 43., 42.59, 9.449321*^6, 46.858, 40.3, 14.799, 
  9.788, 17167.967, "", 443.129, 5.18, 10.5, 46.1, "", 11., 74.79, 0.823}, 
 {"BLR", "Europe", "Belarus", "2021-01-15", 221604., 1941., 1857.571, 1564., 
  10., 9.429, 23451.844, 205.412, 196.583, 165.515, 1.058, 0.998, 1., "", "", 
  "", "", "", "", "", "", "", 4.216095*^6, 446.18, "", 15439., 1.634, 0.12, 
  8.3, "tests performed", "", "", "", "", 403., "", "", "", 43., 42.59, 
  9.449321*^6, 46.858, 40.3, 14.799, 9.788, 17167.967, "", 443.129, 5.18, 
  10.5, 46.1, "", 11., 74.79, 0.823}, {"BLR", "Europe", "Belarus", 
  "2021-01-16", 223537., 1933., 1881.286, 1573., 9., 9.429, 23656.409, 
  204.565, 199.092, 166.467, 0.952, 0.998, 1., "", "", "", "", "", "", "", 
  "", "", "", "", "", 15508., 1.641, 0.121, 8.2, "tests performed", "", "", 
  "", "", 403., "", "", "", 43., 42.59, 9.449321*^6, 46.858, 40.3, 14.799, 
  9.788, 17167.967, "", 443.129, 5.18, 10.5, 46.1, "", 11., 74.79, 0.823}, 
 {"BLR", "Europe", "Belarus", "2021-01-17", 225461., 1924., 1894.286, 1582., 
  9., 9.286, 23860.021, 203.613, 200.468, 167.419, 0.952, 0.983, 0.99, "", 
  "", "", "", "", "", "", "", "", "", "", "", 15576., 1.648, 0.122, 8.2, 
  "tests performed", "", "", "", "", 403., "", "", "", 43., 42.59, 
  9.449321*^6, 46.858, 40.3, 14.799, 9.788, 17167.967, "", 443.129, 5.18, 
  10.5, 46.1, "", 11., 74.79, 0.823}, {"BLR", "Europe", "Belarus", 
  "2021-01-18", 227360., 1899., 1909.571, 1591., 9., 9.286, 24060.988, 
  200.967, 202.086, 168.372, 0.952, 0.983, 0.98, "", "", "", "", "", "", "", 
  "", "", "", "", "", 15644., 1.656, 0.122, 8.2, "tests performed", "", "", 
  "", "", 403., "", "", "", 43., 42.59, 9.449321*^6, 46.858, 40.3, 14.799, 
  9.788, 17167.967, "", 443.129, 5.18, 10.5, 46.1, "", 11., 74.79, 0.823}, 
 {"BLR", "Europe", "Belarus", "2021-01-19", 228716., 1356., 1856., 1601., 
  10., 9.429, 24204.49, 143.502, 196.416, 169.43, 1.058, 0.998, 0.97, "", "", 
  "", "", "", "", "", "", "", "", "", "", 15712., 1.663, 0.118, 8.5, 
  "tests performed", "", "", "", "", 403., "", "", "", 43., 42.59, 
  9.449321*^6, 46.858, 40.3, 14.799, 9.788, 17167.967, "", 443.129, 5.18, 
  10.5, 46.1, "", 11., 74.79, 0.823}, {"BLR", "Europe", "Belarus", 
  "2021-01-20", 230494., 1778., 1828.286, 1610., 9., 9.429, 24392.652, 
  188.162, 193.483, 170.383, 0.952, 0.998, 0.95, "", "", "", "", "", "", "", 
  "", "", "", "", "", 15781., 1.67, 0.116, 8.6, "tests performed", "", "", 
  "", "", 403., "", "", "", 43., 42.59, 9.449321*^6, 46.858, 40.3, 14.799, 
  9.788, 17167.967, "", 443.129, 5.18, 10.5, 46.1, "", 11., 74.79, 0.823}, 
 {"BLR", "Europe", "Belarus", "2021-01-21", 232298., 1804., 1805., 1619., 9., 
  9.286, 24583.565, 190.913, 191.019, 171.335, 0.952, 0.983, 0.94, "", "", 
  "", "", "", "", "", "", "", "", "", "", 15849., 1.677, 0.114, 8.8, 
  "tests performed", "", "", "", "", 403., "", "", "", 43., 42.59, 
  9.449321*^6, 46.858, 40.3, 14.799, 9.788, 17167.967, "", 443.129, 5.18, 
  10.5, 46.1, "", 11., 74.79, 0.823}, {"BLR", "Europe", "Belarus", 
  "2021-01-22", 234111., 1813., 1786.714, 1628., 9., 9.143, 24775.431, 
  191.866, 189.084, 172.288, 0.952, 0.968, 0.92, "", "", "", "", "", "", "", 
  "", "", "", "", "", 15917., 1.684, 0.112, 8.9, "tests performed", "", "", 
  "", "", 403., "", "", "", 43., 42.59, 9.449321*^6, 46.858, 40.3, 14.799, 
  9.788, 17167.967, "", 443.129, 5.18, 10.5, 46.1, "", 11., 74.79, 0.823}, 
 {"BLR", "Europe", "Belarus", "2021-01-23", 235859., 1748., 1760.286, 1639., 
  11., 9.429, 24960.418, 184.987, 186.287, 173.452, 1.164, 0.998, 0.91, "", 
  "", "", "", "", "", "", "", "", "", "", "", 15917., 1.684, 0.111, 9., 
  "tests performed", "", "", "", "", 403., "", "", "", 43., 42.59, 
  9.449321*^6, 46.858, 40.3, 14.799, 9.788, 17167.967, "", 443.129, 5.18, 
  10.5, 46.1, "", 11., 74.79, 0.823}, {"BLR", "Europe", "Belarus", 
  "2021-01-24", 237611., 1752., 1735.714, 1649., 10., 9.571, 25145.828, 
  185.41, 183.687, 174.51, 1.058, 1.013, 0.91, "", "", "", "", "", "", "", 
  "", "", "", "", "", 15917., 1.684, 0.109, 9.2, "tests performed", "", "", 
  "", "", 403., "", "", "", 43., 42.59, 9.449321*^6, 46.858, 40.3, 14.799, 
  9.788, 17167.967, "", 443.129, 5.18, 10.5, 46.1, "", 11., 74.79, 0.823}, 
 {"BLR", "Europe", "Belarus", "2021-01-25", 238635., 1024., 1610.714, 1658., 
  9., 9.571, 25254.196, 108.368, 170.458, 175.462, 0.952, 1.013, 0.91, "", 
  "", "", "", "", "", "", "", "", 4.375265*^6, 463.024, "", 15917., 1.684, 
  0.101, 9.9, "tests performed", "", "", "", "", 403., "", "", "", 43., 
  42.59, 9.449321*^6, 46.858, 40.3, 14.799, 9.788, 17167.967, "", 443.129, 
  5.18, 10.5, 46.1, "", 11., 74.79, 0.823}, {"BLR", "Europe", "Belarus", 
  "2021-01-26", 239482., 847., 1538., 1668., 10., 9.571, 25343.832, 89.636, 
  162.763, 176.521, 1.058, 1.013, 0.91, "", "", "", "", "", "", "", "", "", 
  "", "", "", 15365., 1.626, 0.1, 10., "tests performed", "", "", "", "", 
  403., "", "", "", 43., 42.59, 9.449321*^6, 46.858, 40.3, 14.799, 9.788, 
  17167.967, "", 443.129, 5.18, 10.5, 46.1, "", 11., 74.79, 0.823}, 
 {"BLR", "Europe", "Belarus", "2021-01-27", 241133., 1651., 1519.857, 1678., 
  10., 9.714, 25518.553, 174.722, 160.843, 177.579, 1.058, 1.028, 0.92, "", 
  "", "", "", "", "", "", "", "", 4.399367*^6, 465.575, "", 14812., 1.568, 
  0.103, 9.7, "tests performed", "", "", "", "", 403., "", "", "", 43., 
  42.59, 9.449321*^6, 46.858, 40.3, 14.799, 9.788, 17167.967, "", 443.129, 
  5.18, 10.5, 46.1, "", 11., 74.79, 0.823}, {"BLR", "Europe", "Belarus", 
  "2021-01-28", 242851., 1718., 1507.571, 1688., 10., 9.857, 25700.365, 
  181.812, 159.543, 178.637, 1.058, 1.043, 0.94, "", "", "", "", "", "", "", 
  "", "", "", "", "", 15092., 1.597, 0.1, 10., "tests performed", "", "", "", 
  "", 403., "", "", "", 43., 42.59, 9.449321*^6, 46.858, 40.3, 14.799, 9.788, 
  17167.967, "", 443.129, 5.18, 10.5, 46.1, "", 11., 74.79, 0.823}, 
 {"BLR", "Europe", "Belarus", "2021-01-29", 244718., 1867., 1515.286, 1698., 
  10., 10., 25897.945, 197.58, 160.359, 179.695, 1.058, 1.058, 0.94, "", "", 
  "", "", "", "", "", "", "", 4.435121*^6, 469.359, "", 15372., 1.627, 0.099, 
  10.1, "tests performed", "", "", "", "", 403., "", "", "", 43., 42.59, 
  9.449321*^6, 46.858, 40.3, 14.799, 9.788, 17167.967, "", 443.129, 5.18, 
  10.5, 46.1, "", 11., 74.79, 0.823}, {"BLR", "Europe", "Belarus", 
  "2021-01-30", 246570., 1852., 1530.143, 1708., 10., 9.857, 26093.938, 
  195.993, 161.932, 180.754, 1.058, 1.043, 0.95, "", "", "", "", "", "", "", 
  "", "", "", "", "", 14890., 1.576, 0.103, 9.7, "tests performed", "", "", 
  "", "", 403., "", "", "", 43., 42.59, 9.449321*^6, 46.858, 40.3, 14.799, 
  9.788, 17167.967, "", 443.129, 5.18, 10.5, 46.1, "", 11., 74.79, 0.823}, 
 {"BLR", "Europe", "Belarus", "2021-01-31", 248336., 1766., 1532.143, 1718., 
  10., 9.857, 26280.83, 186.892, 162.143, 181.812, 1.058, 1.043, 0.95, "", 
  "", "", "", "", "", "", "", "", "", "", "", 14408., 1.525, 0.106, 9.4, 
  "tests performed", "", "", "", "", 403., "", "", "", 43., 42.59, 
  9.449321*^6, 46.858, 40.3, 14.799, 9.788, 17167.967, "", 443.129, 5.18, 
  10.5, 46.1, "", 11., 74.79, 0.823}, {"BLR", "Europe", "Belarus", 
  "2021-02-01", 249295., 959., 1522.857, 1728., 10., 10., 26382.319, 101.489, 
  161.16, 182.87, 1.058, 1.058, 0.94, "", "", "", "", "", "", "", "", "", 
  4.472745*^6, 473.34, "", 13926., 1.474, 0.109, 9.1, "tests performed", "", 
  "", "", "", 403., "", "", "", 43., 42.59, 9.449321*^6, 46.858, 40.3, 
  14.799, 9.788, 17167.967, "", 443.129, 5.18, 10.5, 46.1, "", 11., 74.79, 
  0.823}, {"BLR", "Europe", "Belarus", "2021-02-02", 249994., 699., 1501.714, 
  1737., 9., 9.857, 26456.292, 73.974, 158.923, 183.823, 0.952, 1.043, 0.95, 
  "", "", "", "", "", "", "", "", "", "", "", "", 14346., 1.518, 0.105, 9.6, 
  "tests performed", "", "", "", "", 403., "", "", "", 43., 42.59, 
  9.449321*^6, 46.858, 40.3, 14.799, 9.788, 17167.967, "", 443.129, 5.18, 
  10.5, 46.1, "", 11., 74.79, 0.823}, {"BLR", "Europe", "Belarus", 
  "2021-02-03", 251705., 1711., 1510.286, 1746., 9., 9.714, 26637.364, 
  181.071, 159.83, 184.775, 0.952, 1.028, 0.95, "", "", "", "", "", "", "", 
  "", "", 4.50273*^6, 476.514, "", 14766., 1.563, 0.102, 9.8, 
  "tests performed", "", "", "", "", 403., "", "", "", 43., 42.59, 
  9.449321*^6, 46.858, 40.3, 14.799, 9.788, 17167.967, "", 443.129, 5.18, 
  10.5, 46.1, "", 11., 74.79, 0.823}, {"BLR", "Europe", "Belarus", 
  "2021-02-04", 253413., 1708., 1508.857, 1755., 9., 9.571, 26818.117, 
  180.754, 159.679, 185.728, 0.952, 1.013, 0.96, "", "", "", "", "", "", "", 
  "", "", "", "", "", 14790., 1.565, 0.102, 9.8, "tests performed", "", "", 
  "", "", 403., "", "", "", 43., 42.59, 9.449321*^6, 46.858, 40.3, 14.799, 
  9.788, 17167.967, "", 443.129, 5.18, 10.5, 46.1, "", 11., 74.79, 0.823}, 
 {"BLR", "Europe", "Belarus", "2021-02-05", 255172., 1759., 1493.429, 1764., 
  9., 9.429, 27004.268, 186.151, 158.046, 186.68, 0.952, 0.998, 0.96, "", "", 
  "", "", "", "", "", "", "", 4.538812*^6, 480.332, "", 14813., 1.568, 0.101, 
  9.9, "tests performed", "", "", "", "", 403., "", "", "", 43., 42.59, 
  9.449321*^6, 46.858, 40.3, 14.799, 9.788, 17167.967, "", 443.129, 5.18, 
  10.5, 46.1, "", 11., 74.79, 0.823}, {"BLR", "Europe", "Belarus", 
  "2021-02-06", 256959., 1787., 1484.143, 1773., 9., 9.286, 27193.382, 
  189.114, 157.063, 187.633, 0.952, 0.983, 0.96, "", "", "", "", "", "", "", 
  "", "", "", "", "", 14972., 1.584, 0.099, 10.1, "tests performed", "", "", 
  "", "", 403., "", "", "", 43., 42.59, 9.449321*^6, 46.858, 40.3, 14.799, 
  9.788, 17167.967, "", 443.129, 5.18, 10.5, 46.1, "", 11., 74.79, 0.823}, 
 {"BLR", "Europe", "Belarus", "2021-02-07", 258691., 1732., 1479.286, 1783., 
  10., 9.286, 27376.676, 183.294, 156.549, 188.691, 1.058, 0.983, 0.96, "", 
  "", "", "", "", "", "", "", "", "", "", "", 15130., 1.601, 0.098, 10.2, 
  "tests performed", "", "", "", "", 403., "", "", "", 43., 42.59, 
  9.449321*^6, 46.858, 40.3, 14.799, 9.788, 17167.967, "", 443.129, 5.18, 
  10.5, 46.1, "", 11., 74.79, 0.823}, {"BLR", "Europe", "Belarus", 
  "2021-02-08", 259499., 808., 1457.714, 1792., 9., 9.143, 27462.185, 85.509, 
  154.267, 189.643, 0.952, 0.968, 0.96, "", "", "", "", "", "", "", "", "", 
  "", "", "", 15289., 1.618, 0.095, 10.5, "tests performed", "", "", "", "", 
  403., "", "", "", 43., 42.59, 9.449321*^6, 46.858, 40.3, 14.799, 9.788, 
  17167.967, "", 443.129, 5.18, 10.5, 46.1, "", 11., 74.79, 0.823}, 
 {"BLR", "Europe", "Belarus", "2021-02-09", 260060., 561., 1438., 1801., 9., 
  9.143, 27521.554, 59.369, 152.18, 190.596, 0.952, 0.968, 0.96, "", "", "", 
  "", "", "", "", "", "", "", "", "", 15098., 1.598, 0.095, 10.5, 
  "tests performed", "", "", "", "", 403., "", "", "", 43., 42.59, 
  9.449321*^6, 46.858, 40.3, 14.799, 9.788, 17167.967, "", 443.129, 5.18, 
  10.5, 46.1, "", 11., 74.79, 0.823}, {"BLR", "Europe", "Belarus", 
  "2021-02-10", 261859., 1799., 1450.571, 1811., 10., 9.286, 27711.938, 
  190.384, 153.511, 191.654, 1.058, 0.983, 0.98, "", "", "", "", "", "", "", 
  "", "", 4.607072*^6, 487.556, "", 14906., 1.577, 0.097, 10.3, 
  "tests performed", "", "", "", "", 403., "", "", "", 43., 42.59, 
  9.449321*^6, 46.858, 40.3, 14.799, 9.788, 17167.967, "", 443.129, 5.18, 
  10.5, 46.1, "", 11., 74.79, 0.823}, {"BLR", "Europe", "Belarus", 
  "2021-02-11", 263551., 1692., 1448.286, 1820., 9., 9.286, 27890.999, 
  179.06, 153.269, 192.606, 0.952, 0.983, 0.99, "", "", "", "", "", "", "", 
  "", "", "", "", "", 14933., 1.58, 0.097, 10.3, "tests performed", "", "", 
  "", "", 403., "", "", "", 43., 42.59, 9.449321*^6, 46.858, 40.3, 14.799, 
  9.788, 17167.967, "", 443.129, 5.18, 10.5, 46.1, "", 11., 74.79, 0.823}, 
 {"BLR", "Europe", "Belarus", "2021-02-12", 265284., 1733., 1444.571, 1830., 
  10., 9.429, 28074.398, 183.399, 152.876, 193.665, 1.058, 0.998, 0.99, "", 
  "", "", "", "", "", "", "", "", 4.643526*^6, 491.414, "", 14959., 1.583, 
  0.097, 10.4, "tests performed", "", "", "", "", 403., "", "", "", 43., 
  42.59, 9.449321*^6, 46.858, 40.3, 14.799, 9.788, 17167.967, "", 443.129, 
  5.18, 10.5, 46.1, "", 11., 74.79, 0.823}, {"BLR", "Europe", "Belarus", 
  "2021-02-13", 267029., 1745., 1438.571, 1840., 10., 9.571, 28259.068, 
  184.669, 152.241, 194.723, 1.058, 1.013, 0.99, "", "", "", "", "", "", "", 
  "", "", "", "", "", 15261., 1.615, 0.094, 10.6, "tests performed", "", "", 
  "", "", 403., "", "", "", 43., 42.59, 9.449321*^6, 46.858, 40.3, 14.799, 
  9.788, 17167.967, "", 443.129, 5.18, 10.5, 46.1, "", 11., 74.79, 0.823}, 
 {"BLR", "Europe", "Belarus", "2021-02-14", 268687., 1658., 1428., 1849., 9., 
  9.429, 28434.53, 175.462, 151.122, 195.675, 0.952, 0.998, 0.99, "", "", "", 
  "", "", "", "", "", "", "", "", "", 15562., 1.647, 0.092, 10.9, 
  "tests performed", "", "", "", "", 403., "", "", "", 43., 42.59, 
  9.449321*^6, 46.858, 40.3, 14.799, 9.788, 17167.967, "", 443.129, 5.18, 
  10.5, 46.1, "", 11., 74.79, 0.823}, {"BLR", "Europe", "Belarus", 
  "2021-02-15", 269787., 1100., 1469.714, 1858., 9., 9.429, 28550.94, 116.41, 
  155.536, 196.628, 0.952, 0.998, 0.98, "", "", "", "", "", "", "", "", "", 
  4.690812*^6, 496.418, "", 15863., 1.679, 0.093, 10.8, "tests performed", 
  "", "", "", "", 403., "", "", "", 43., 42.59, 9.449321*^6, 46.858, 40.3, 
  14.799, 9.788, 17167.967, "", 443.129, 5.18, 10.5, 46.1, "", 11., 74.79, 
  0.823}, {"BLR", "Europe", "Belarus", "2021-02-16", 270921., 1134., 
  1551.571, 1867., 9., 9.429, 28670.949, 120.009, 164.199, 197.58, 0.952, 
  0.998, 0.97, "", "", "", "", "", "", "", "", "", "", "", "", 16129., 1.707, 
  0.096, 10.4, "tests performed", "", "", "", "", 403., "", "", "", 43., 
  42.59, 9.449321*^6, 46.858, 40.3, 14.799, 9.788, 17167.967, "", 443.129, 
  5.18, 10.5, 46.1, "", 11., 74.79, 0.823}, {"BLR", "Europe", "Belarus", 
  "2021-02-17", 272273., 1352., 1487.714, 1876., 9., 9.286, 28814.028, 
  143.079, 157.441, 198.533, 0.952, 0.983, 0.96, "", "", "", "", "", "", "", 
  "", "", "", "", "", 16395., 1.735, 0.091, 11., "tests performed", "", "", 
  "", "", 403., "", "", "", 43., 42.59, 9.449321*^6, 46.858, 40.3, 14.799, 
  9.788, 17167.967, "", 443.129, 5.18, 10.5, 46.1, "", 11., 74.79, 0.823}, 
 {"BLR", "Europe", "Belarus", "2021-02-18", 273659., 1386., 1444., 1885., 9., 
  9.286, 28960.705, 146.677, 152.815, 199.485, 0.952, 0.983, 0.95, "", "", 
  "", "", "", "", "", "", "", "", "", "", 16008., 1.694, 0.09, 11.1, 
  "tests performed", 20944., 20944., "", "", 403., 0.22, 0.22, "", 43., 
  42.59, 9.449321*^6, 46.858, 40.3, 14.799, 9.788, 17167.967, "", 443.129, 
  5.18, 10.5, 46.1, "", 11., 74.79, 0.823}, {"BLR", "Europe", "Belarus", 
  "2021-02-19", 275322., 1663., 1434., 1894., 9., 9.143, 29136.697, 175.991, 
  151.757, 200.438, 0.952, 0.968, 0.95, "", "", "", "", "", "", "", "", "", 
  "", "", "", 15620., 1.653, 0.092, 10.9, "tests performed", "", "", "", "", 
  410., "", "", "", 43., 42.59, 9.449321*^6, 46.858, 40.3, 14.799, 9.788, 
  17167.967, "", 443.129, 5.18, 10.5, 46.1, "", 11., 74.79, 0.823}, 
 {"BLR", "Europe", "Belarus", "2021-02-20", 276990., 1668., 1423., 1903., 9., 
  9., 29313.217, 176.521, 150.593, 201.39, 0.952, 0.952, 0.95, "", "", "", 
  "", "", "", "", "", "", "", "", "", 15585., 1.649, 0.091, 11., 
  "tests performed", "", "", "", "", 418., "", "", "", 44., 42.59, 
  9.449321*^6, 46.858, 40.3, 14.799, 9.788, 17167.967, "", 443.129, 5.18, 
  10.5, 46.1, "", 11., 74.79, 0.823}, {"BLR", "Europe", "Belarus", 
  "2021-02-21", 278312., 1322., 1375., 1912., 9., 9., 29453.122, 139.904, 
  145.513, 202.343, 0.952, 0.952, 0.94, "", "", "", "", "", "", "", "", "", 
  "", "", "", 15549., 1.646, 0.088, 11.3, "tests performed", "", "", "", "", 
  425., "", "", "", 45., 42.59, 9.449321*^6, 46.858, 40.3, 14.799, 9.788, 
  17167.967, "", 443.129, 5.18, 10.5, 46.1, "", 11., 74.79, 0.823}, 
 {"BLR", "Europe", "Belarus", "2021-02-22", 279456., 1144., 1381.286, 1921., 
  9., 9., 29574.188, 121.067, 146.178, 203.295, 0.952, 0.952, 0.94, "", "", 
  "", "", "", "", "", "", "", 4.79941*^6, 507.911, "", 15514., 1.642, 0.089, 
  11.2, "tests performed", "", "", "", "", 432., "", "", "", 46., 42.59, 
  9.449321*^6, 46.858, 40.3, 14.799, 9.788, 17167.967, "", 443.129, 5.18, 
  10.5, 46.1, "", 11., 74.79, 0.823}, {"BLR", "Europe", "Belarus", 
  "2021-02-23", 280428., 972., 1358.143, 1930., 9., 9., 29677.053, 102.865, 
  143.729, 204.247, 0.952, 0.952, 0.94, "", "", "", "", "", "", "", "", "", 
  "", "", "", 15506., 1.641, 0.088, 11.4, "tests performed", "", "", "", "", 
  440., "", "", "", 47., 42.59, 9.449321*^6, 46.858, 40.3, 14.799, 9.788, 
  17167.967, "", 443.129, 5.18, 10.5, 46.1, "", 11., 74.79, 0.823}, 
 {"BLR", "Europe", "Belarus", "2021-02-24", 281707., 1279., 1347.714, 1939., 
  9., 9., 29812.407, 135.354, 142.626, 205.2, 0.952, 0.952, 0.93, "", "", "", 
  "", "", "", "", "", "", "", "", "", 15498., 1.64, 0.087, 11.5, 
  "tests performed", "", "", "", "", 447., "", "", "", 47., 42.59, 
  9.449321*^6, 46.858, 40.3, 14.799, 9.788, 17167.967, "", 443.129, 5.18, 
  10.5, 46.1, "", 11., 74.79, 0.823}, {"BLR", "Europe", "Belarus", 
  "2021-02-25", 282898., 1191., 1319.857, 1948., 9., 9., 29938.447, 126.041, 
  139.677, 206.152, 0.952, 0.952, 0.93, "", "", "", "", "", "", "", "", "", 
  "", "", "", 15490., 1.639, 0.085, 11.7, "tests performed", "", "", "", "", 
  455., "", "", "", 48., 42.59, 9.449321*^6, 46.858, 40.3, 14.799, 9.788, 
  17167.967, "", 443.129, 5.18, 10.5, 46.1, "", 11., 74.79, 0.823}, 
 {"BLR", "Europe", "Belarus", "2021-02-26", 284500., 1602., 1311.143, 1957., 
  9., 9., 30107.983, 169.536, 138.755, 207.105, 0.952, 0.952, 0.93, "", "", 
  "", "", "", "", "", "", "", 4.861238*^6, 514.454, "", 15481., 1.638, 0.085, 
  11.8, "tests performed", "", "", "", "", 455., "", "", "", 48., 42.59, 
  9.449321*^6, 46.858, 40.3, 14.799, 9.788, 17167.967, "", 443.129, 5.18, 
  10.5, 46.1, "", 11., 74.79, 0.823}, {"BLR", "Europe", "Belarus", 
  "2021-02-27", 285959., 1459., 1281.286, 1966., 9., 9., 30262.386, 154.403, 
  135.596, 208.057, 0.952, 0.952, 0.93, "", "", "", "", "", "", "", "", "", 
  "", "", "", 15511., 1.641, 0.083, 12.1, "tests performed", "", "", "", "", 
  455., "", "", "", 48., 42.59, 9.449321*^6, 46.858, 40.3, 14.799, 9.788, 
  17167.967, "", 443.129, 5.18, 10.5, 46.1, "", 11., 74.79, 0.823}, 
 {"BLR", "Europe", "Belarus", "2021-02-28", 287306., 1347., 1284.857, 1976., 
  10., 9.143, 30404.936, 142.55, 135.973, 209.116, 1.058, 0.968, 0.93, "", 
  "", "", "", "", "", "", "", "", "", "", "", 15540., 1.645, 0.083, 12.1, 
  "tests performed", "", "", "", "", 455., "", "", "", 48., 42.59, 
  9.449321*^6, 46.858, 40.3, 14.799, 9.788, 17167.967, "", 443.129, 5.18, 
  10.5, 46.1, "", 11., 74.79, 0.823}, {"BLR", "Europe", "Belarus", 
  "2021-03-01", 288267., 961., 1258.714, 1985., 9., 9.143, 30506.636, 101.7, 
  133.207, 210.068, 0.952, 0.968, 0.93, "", "", "", "", "", "", "", "", "", 
  4.908397*^6, 519.444, "", 15570., 1.648, 0.081, 12.4, "tests performed", 
  "", "", "", "", 455., "", "", "", 48., 42.59, 9.449321*^6, 46.858, 40.3, 
  14.799, 9.788, 17167.967, "", 443.129, 5.18, 10.5, 46.1, "", 11., 74.79, 
  0.823}, {"BLR", "Europe", "Belarus", "2021-03-02", 289136., 869., 1244., 
  1993., 8., 9., 30598.601, 91.964, 131.65, 210.915, 0.847, 0.952, 0.93, "", 
  "", "", "", "", "", "", "", "", "", "", "", 15437., 1.634, 0.081, 12.4, 
  "tests performed", "", "", "", "", 455., "", "", "", 48., 42.59, 
  9.449321*^6, 46.858, 40.3, 14.799, 9.788, 17167.967, "", 443.129, 5.18, 
  10.5, 46.1, "", 11., 74.79, 0.823}, {"BLR", "Europe", "Belarus", 
  "2021-03-03", 290447., 1311., 1248.571, 2002., 9., 9., 30737.341, 138.74, 
  132.133, 211.867, 0.952, 0.952, 0.93, "", "", "", "", "", "", "", "", "", 
  "", "", "", 15304., 1.62, 0.082, 12.3, "tests performed", "", "", "", "", 
  455., "", "", "", 48., 42.59, 9.449321*^6, 46.858, 40.3, 14.799, 9.788, 
  17167.967, "", 443.129, 5.18, 10.5, 46.1, "", 11., 74.79, 0.823}, 
 {"BLR", "Europe", "Belarus", "2021-03-04", 291621., 1174., 1246.143, 2011., 
  9., 9., 30861.583, 124.242, 131.876, 212.82, 0.952, 0.952, 0.93, "", "", 
  "", "", "", "", "", "", "", 4.951979*^6, 524.057, "", 15171., 1.606, 0.082, 
  12.2, "tests performed", "", "", "", "", 455., "", "", "", 48., 42.59, 
  9.449321*^6, 46.858, 40.3, 14.799, 9.788, 17167.967, "", 443.129, 5.18, 
  10.5, 46.1, "", 11., 74.79, 0.823}, {"BLR", "Europe", "Belarus", 
  "2021-03-05", 293103., 1482., 1229., 2020., 9., 9., 31018.419, 156.837, 
  130.062, 213.772, 0.952, 0.952, 0.92, "", "", "", "", "", "", "", "", 
  19523., 4.971502*^6, 526.123, 2.066, 15752., 1.667, 0.078, 12.8, 
  "tests performed", "", "", "", "", 455., "", "", "", 48., 42.59, 
  9.449321*^6, 46.858, 40.3, 14.799, 9.788, 17167.967, "", 443.129, 5.18, 
  10.5, 46.1, "", 11., 74.79, 0.823}, {"BLR", "Europe", "Belarus", 
  "2021-03-06", 294432., 1329., 1210.429, 2029., 9., 9., 31159.064, 140.645, 
  128.097, 214.724, 0.952, 0.952, 0.91, "", "", "", "", "", "", "", "", "", 
  "", "", "", 15379., 1.628, 0.079, 12.7, "tests performed", "", "", "", "", 
  455., "", "", "", 48., 42.59, 9.449321*^6, 46.858, 40.3, 14.799, 9.788, 
  17167.967, "", 443.129, 5.18, 10.5, 46.1, "", 11., 74.79, 0.823}, 
 {"BLR", "Europe", "Belarus", "2021-03-07", 295511., 1079., 1172.143, 2038., 
  9., 8.857, 31273.252, 114.188, 124.045, 215.677, 0.952, 0.937, 0.9, "", "", 
  "", "", "", "", "", "", "", "", "", "", 15006., 1.588, 0.078, 12.8, 
  "tests performed", "", "", "", "", 455., "", "", "", 48., 42.59, 
  9.449321*^6, 46.858, 40.3, 14.799, 9.788, 17167.967, "", 443.129, 5.18, 
  10.5, 46.1, "", 11., 74.79, 0.823}, {"BLR", "Europe", "Belarus", 
  "2021-03-08", 296441., 930., 1167.714, 2047., 9., 8.857, 31371.672, 98.42, 
  123.577, 216.629, 0.952, 0.937, 0.9, "", "", "", "", "", "", "", "", "", 
  "", "", "", 14632., 1.548, 0.08, 12.5, "tests performed", "", "", "", "", 
  455., "", "", "", 48., 42.59, 9.449321*^6, 46.858, 40.3, 14.799, 9.788, 
  17167.967, "", 443.129, 5.18, 10.5, 46.1, "", 11., 74.79, 0.823}, 
 {"BLR", "Europe", "Belarus", "2021-03-09", 297514., 1073., 1196.857, 2055., 
  8., 8.857, 31485.225, 113.553, 126.661, 217.476, 0.847, 0.937, 0.89, "", 
  "", "", "", "", "", "", "", "", "", "", "", 14429., 1.527, 0.083, 12.1, 
  "tests performed", "", "", "", "", 455., "", "", "", 48., 42.59, 
  9.449321*^6, 46.858, 40.3, 14.799, 9.788, 17167.967, "", 443.129, 5.18, 
  10.5, 46.1, "", 11., 74.79, 0.823}, {"BLR", "Europe", "Belarus", 
  "2021-03-10", 298123., 609., 1096.571, 2063., 8., 8.714, 31549.674, 64.449, 
  116.048, 218.323, 0.847, 0.922, 0.88, "", "", "", "", "", "", "", "", "", 
  "", "", "", 14226., 1.506, 0.077, 13., "tests performed", "", "", "", "", 
  455., "", "", "", 48., 42.59, 9.449321*^6, 46.858, 40.3, 14.799, 9.788, 
  17167.967, "", 443.129, 5.18, 10.5, 46.1, "", 11., 74.79, 0.823}, 
 {"BLR", "Europe", "Belarus", "2021-03-11", 298960., 837., 1048.429, 2070., 
  7., 8.429, 31638.252, 88.578, 110.953, 219.063, 0.741, 0.892, 0.88, "", "", 
  "", "", "", "", "", "", "", "", "", "", 14024., 1.484, 0.075, 13.4, 
  "tests performed", "", "", "", "", 455., "", "", "", 48., 42.59, 
  9.449321*^6, 46.858, 40.3, 14.799, 9.788, 17167.967, "", 443.129, 5.18, 
  10.5, 46.1, "", 11., 74.79, 0.823}, {"BLR", "Europe", "Belarus", 
  "2021-03-12", 300146., 1186., 1006.143, 2078., 8., 8.286, 31763.764, 
  125.512, 106.478, 219.91, 0.847, 0.877, 0.91, "", "", "", "", "", "", "", 
  "", "", 5.063251*^6, 535.832, "", 13107., 1.387, 0.077, 13., 
  "tests performed", 30944., 20944., 10000., "", 455., 0.33, 0.22, 0.11, 48., 
  42.59, 9.449321*^6, 46.858, 40.3, 14.799, 9.788, 17167.967, "", 443.129, 
  5.18, 10.5, 46.1, "", 11., 74.79, 0.823}, {"BLR", "Europe", "Belarus", 
  "2021-03-13", 301328., 1182., 985.143, 2087., 9., 8.286, 31888.852, 
  125.088, 104.255, 220.862, 0.952, 0.877, 0.93, "", "", "", "", "", "", "", 
  "", "", "", "", "", 13047., 1.381, 0.076, 13.2, "tests performed", "", "", 
  "", "", 754., "", "", "", 80., 42.59, 9.449321*^6, 46.858, 40.3, 14.799, 
  9.788, 17167.967, "", 443.129, 5.18, 10.5, 46.1, "", 11., 74.79, 0.823}, 
 {"BLR", "Europe", "Belarus", "2021-03-14", 302323., 995., 973.143, 2095., 
  8., 8.143, 31994.151, 105.299, 102.985, 221.709, 0.847, 0.862, 0.96, "", 
  "", "", "", "", "", "", "", "", "", "", "", 12987., 1.374, 0.075, 13.3, 
  "tests performed", "", "", "", "", 1053., "", "", "", 111., 42.59, 
  9.449321*^6, 46.858, 40.3, 14.799, 9.788, 17167.967, "", 443.129, 5.18, 
  10.5, 46.1, "", 11., 74.79, 0.823}, {"BLR", "Europe", "Belarus", 
  "2021-03-15", 303270., 947., 975.571, 2103., 8., 8., 32094.37, 100.219, 
  103.242, 222.556, 0.847, 0.847, 0.98, "", "", "", "", "", "", "", "", "", 
  5.101314*^6, 539.86, "", 12927., 1.368, 0.075, 13.3, "tests performed", "", 
  "", "", "", 1352., "", "", "", 143., 42.59, 9.449321*^6, 46.858, 40.3, 
  14.799, 9.788, 17167.967, "", 443.129, 5.18, 10.5, 46.1, "", 11., 74.79, 
  0.823}, {"BLR", "Europe", "Belarus", "2021-03-16", 304146., 876., 947.429, 
  2112., 9., 8.143, 32187.075, 92.705, 100.264, 223.508, 0.952, 0.862, 1., 
  "", "", "", "", "", "", "", "", "", "", "", "", 13818., 1.462, 0.069, 14.6, 
  "tests performed", "", "", "", "", 1651., "", "", "", 175., 42.59, 
  9.449321*^6, 46.858, 40.3, 14.799, 9.788, 17167.967, "", 443.129, 5.18, 
  10.5, 46.1, "", 11., 74.79, 0.823}, {"BLR", "Europe", "Belarus", 
  "2021-03-17", 305270., 1124., 1021., 2121., 9., 8.286, 32306.025, 118.95, 
  108.05, 224.461, 0.952, 0.877, 1.03, "", "", "", "", "", "", "", "", "", 
  "", "", "", 14710., 1.557, 0.069, 14.4, "tests performed", "", "", "", "", 
  1950., "", "", "", 206., 42.59, 9.449321*^6, 46.858, 40.3, 14.799, 9.788, 
  17167.967, "", 443.129, 5.18, 10.5, 46.1, "", 11., 74.79, 0.823}, 
 {"BLR", "Europe", "Belarus", "2021-03-18", 306524., 1254., 1080.571, 2130., 
  9., 8.571, 32438.733, 132.708, 114.354, 225.413, 0.952, 0.907, 1.04, "", 
  "", "", "", "", "", "", "", "", "", "", "", 15601., 1.651, 0.069, 14.4, 
  "tests performed", "", "", "", "", 2249., "", "", "", 238., 42.59, 
  9.449321*^6, 46.858, 40.3, 14.799, 9.788, 17167.967, "", 443.129, 5.18, 
  10.5, 46.1, "", 11., 74.79, 0.823}, {"BLR", "Europe", "Belarus", 
  "2021-03-19", 307938., 1414., 1113.143, 2139., 9., 8.714, 32588.373, 
  149.64, 117.801, 226.365, 0.952, 0.922, 1.05, "", "", "", "", "", "", "", 
  "", "", 5.178695*^6, 548.049, "", 16492., 1.745, 0.067, 14.8, 
  "tests performed", "", "", "", "", 2548., "", "", "", 270., 42.59, 
  9.449321*^6, 46.858, 40.3, 14.799, 9.788, 17167.967, "", 443.129, 5.18, 
  10.5, 46.1, "", 11., 74.79, 0.823}, {"BLR", "Europe", "Belarus", 
  "2021-03-20", 309293., 1355., 1137.857, 2148., 9., 8.714, 32731.77, 
  143.397, 120.417, 227.318, 0.952, 0.922, 1.05, "", "", "", "", "", "", "", 
  "", "", "", "", "", 16913., 1.79, 0.067, 14.9, "tests performed", "", "", 
  "", "", 2548., "", "", "", 270., 42.59, 9.449321*^6, 46.858, 40.3, 14.799, 
  9.788, 17167.967, "", 443.129, 5.18, 10.5, 46.1, "", 11., 74.79, 0.823}, 
 {"BLR", "Europe", "Belarus", "2021-03-21", 310445., 1152., 1160.286, 2157., 
  9., 8.857, 32853.683, 121.914, 122.79, 228.27, 0.952, 0.937, 1.05, "", "", 
  "", "", "", "", "", "", "", "", "", "", 17333., 1.834, 0.067, 14.9, 
  "tests performed", "", "", "", "", 2548., "", "", "", 270., 42.59, 
  9.449321*^6, 46.858, 40.3, 14.799, 9.788, 17167.967, "", 443.129, 5.18, 
  10.5, 46.1, "", 11., 74.79, 0.823}, {"BLR", "Europe", "Belarus", 
  "2021-03-22", 311428., 983., 1165.429, 2166., 9., 9., 32957.712, 104.029, 
  123.335, 229.223, 0.952, 0.952, 1.05, "", "", "", "", "", "", "", "", "", 
  "", "", "", 17754., 1.879, 0.066, 15.2, "tests performed", "", "", "", "", 
  2548., "", "", "", 270., 42.59, 9.449321*^6, 46.858, 40.3, 14.799, 9.788, 
  17167.967, "", 443.129, 5.18, 10.5, 46.1, "", 11., 74.79, 0.823}, 
 {"BLR", "Europe", "Belarus", "2021-03-23", 312474., 1046., 1189.714, 2175., 
  9., 9., 33068.408, 110.696, 125.905, 230.175, 0.952, 0.952, 1.05, "", "", 
  "", "", "", "", "", "", "", "", "", "", 17224., 1.823, 0.069, 14.5, 
  "tests performed", "", "", "", "", 2548., "", "", "", 270., 42.59, 
  9.449321*^6, 46.858, 40.3, 14.799, 9.788, 17167.967, "", 443.129, 5.18, 
  10.5, 46.1, "", 11., 74.79, 0.823}, {"BLR", "Europe", "Belarus", 
  "2021-03-24", 313852., 1378., 1226., 2184., 9., 9., 33214.238, 145.831, 
  129.745, 231.128, 0.952, 0.952, 1.04, "", "", "", "", "", "", "", "", "", 
  "", "", "", 16693., 1.767, 0.073, 13.6, "tests performed", "", "", "", "", 
  2548., "", "", "", 270., 42.59, 9.449321*^6, 46.858, 40.3, 14.799, 9.788, 
  17167.967, "", 443.129, 5.18, 10.5, 46.1, "", 11., 74.79, 0.823}, 
 {"BLR", "Europe", "Belarus", "2021-03-25", 314993., 1141., 1209.857, 2193., 
  9., 9., 33334.988, 120.749, 128.036, 232.08, 0.952, 0.952, 1.03, "", "", 
  "", "", "", "", "", "", "", 5.27249*^6, 557.976, "", 16163., 1.71, 0.075, 
  13.4, "tests performed", "", "", "", "", 2548., "", "", "", 270., 42.59, 
  9.449321*^6, 46.858, 40.3, 14.799, 9.788, 17167.967, "", 443.129, 5.18, 
  10.5, 46.1, "", 11., 74.79, 0.823}, {"BLR", "Europe", "Belarus", 
  "2021-03-26", 316418., 1425., 1211.429, 2202., 9., 9., 33485.792, 150.804, 
  128.203, 233.033, 0.952, 0.952, 1.01, "", "", "", "", "", "", "", "", "", 
  "", "", "", 15608., 1.652, 0.078, 12.9, "tests performed", 66618., 40518., 
  26100., "", 2548., 0.71, 0.43, 0.28, 270., 42.59, 9.449321*^6, 46.858, 
  40.3, 14.799, 9.788, 17167.967, "", 443.129, 5.18, 10.5, 46.1, "", 11., 
  74.79, 0.823}, {"BLR", "Europe", "Belarus", "2021-03-27", 317631., 1213., 
  1191.143, 2211., 9., 9., 33614.161, 128.369, 126.056, 233.985, 0.952, 
  0.952, 1.01, "", "", "", "", "", "", "", "", "", "", "", "", 15583., 1.649, 
  0.076, 13.1, "tests performed", "", "", "", "", 2709., "", "", "", 287., 
  42.59, 9.449321*^6, 46.858, 40.3, 14.799, 9.788, 17167.967, "", 443.129, 
  5.18, 10.5, 46.1, "", 11., 74.79, 0.823}, {"BLR", "Europe", "Belarus", 
  "2021-03-28", 318681., 1050., 1176.571, 2219., 8., 8.857, 33725.28, 
  111.119, 124.514, 234.832, 0.847, 0.937, 1.01, "", "", "", "", "", "", "", 
  "", "", "", "", "", 15558., 1.646, 0.076, 13.2, "tests performed", "", "", 
  "", "", 2871., "", "", "", 304., 42.59, 9.449321*^6, 46.858, 40.3, 14.799, 
  9.788, 17167.967, "", 443.129, 5.18, 10.5, 46.1, "", 11., 74.79, 0.823}, 
 {"BLR", "Europe", "Belarus", "2021-03-29", 319599., 918., 1167.286, 2227., 
  8., 8.714, 33822.43, 97.15, 123.531, 235.678, 0.847, 0.922, 1.02, "", "", 
  "", "", "", "", "", "", "", "", "", "", 15533., 1.644, 0.075, 13.3, 
  "tests performed", "", "", "", "", 3032., "", "", "", 321., 42.59, 
  9.449321*^6, 46.858, 40.3, 14.799, 9.788, 17167.967, "", 443.129, 5.18, 
  10.5, 46.1, "", 11., 74.79, 0.823}, {"BLR", "Europe", "Belarus", 
  "2021-03-30", 320594., 995., 1160., 2237., 10., 8.857, 33927.729, 105.299, 
  122.76, 236.737, 1.058, 0.937, 1.02, "", "", "", "", "", "", "", "", "", 
  5.349784*^6, 566.155, "", 15508., 1.641, 0.075, 13.4, "tests performed", 
  "", "", "", "", 3193., "", "", "", 338., 42.59, 9.449321*^6, 46.858, 40.3, 
  14.799, 9.788, 17167.967, "", 443.129, 5.18, 10.5, 46.1, "", 11., 74.79, 
  0.823}, {"BLR", "Europe", "Belarus", "2021-03-31", 321807., 1213., 
  1136.429, 2247., 10., 9., 34056.098, 128.369, 120.266, 237.795, 1.058, 
  0.952, 1.03, "", "", "", "", "", "", "", "", "", "", "", "", 16041., 1.698, 
  0.071, 14.1, "tests performed", "", "", "", "", 3355., "", "", "", 355., 
  42.59, 9.449321*^6, 46.858, 40.3, 14.799, 9.788, 17167.967, "", 443.129, 
  5.18, 10.5, 46.1, "", 11., 74.79, 0.823}, {"BLR", "Europe", "Belarus", 
  "2021-04-01", 323043., 1236., 1150., 2257., 10., 9.143, 34186.901, 130.803, 
  121.702, 238.853, 1.058, 0.968, 1.04, "", "", "", "", "", "", "", "", "", 
  5.388505*^6, 570.253, "", 16574., 1.754, 0.069, 14.4, "tests performed", 
  "", "", "", "", 3516., "", "", "", 372., 42.59, 9.449321*^6, 46.858, 40.3, 
  14.799, 9.788, 17167.967, "", 443.129, 5.18, 10.5, 46.1, "", 11., 74.79, 
  0.823}, {"BLR", "Europe", "Belarus", "2021-04-02", 324694., 1651., 
  1182.286, 2267., 10., 9.286, 34361.622, 174.722, 125.119, 239.911, 1.058, 
  0.983, 1.04, "", "", "", "", "", "", "", "", "", "", "", "", 16673., 1.764, 
  0.071, 14.1, "tests performed", "", "", "", "", 3677., "", "", "", 389., 
  42.59, 9.449321*^6, 46.858, 40.3, 14.799, 9.788, 17167.967, "", 443.129, 
  5.18, 10.5, 46.1, "", 11., 74.79, 0.823}, {"BLR", "Europe", "Belarus", 
  "2021-04-03", 326065., 1371., 1204.857, 2276., 9., 9.286, 34506.712, 
  145.09, 127.507, 240.864, 0.952, 0.983, 1.04, "", "", "", "", "", "", "", 
  "", "", "", "", "", 16772., 1.775, 0.072, 13.9, "tests performed", "", "", 
  "", "", 3677., "", "", "", 389., 42.59, 9.449321*^6, 46.858, 40.3, 14.799, 
  9.788, 17167.967, "", 443.129, 5.18, 10.5, 46.1, "", 11., 74.79, 0.823}, 
 {"BLR", "Europe", "Belarus", "2021-04-04", 327304., 1239., 1231.857, 2285., 
  9., 9.429, 34637.833, 131.121, 130.365, 241.816, 0.952, 0.998, 1.04, "", 
  "", "", "", "", "", "", "", "", "", "", "", 16872., 1.786, 0.073, 13.7, 
  "tests performed", "", "", "", "", 3677., "", "", "", 389., 42.59, 
  9.449321*^6, 46.858, 40.3, 14.799, 9.788, 17167.967, "", 443.129, 5.18, 
  10.5, 46.1, "", 11., 74.79, 0.823}, {"BLR", "Europe", "Belarus", 
  "2021-04-05", 328290., 986., 1241.571, 2294., 9., 9.571, 34742.179, 
  104.346, 131.393, 242.769, 0.952, 1.013, 1.03, "", "", "", "", "", "", "", 
  "", "", 5.453123*^6, 577.092, "", 16971., 1.796, 0.073, 13.7, 
  "tests performed", "", "", "", "", 3677., "", "", "", 389., 42.59, 
  9.449321*^6, 46.858, 40.3, 14.799, 9.788, 17167.967, "", 443.129, 5.18, 
  10.5, 46.1, "", 11., 74.79, 0.823}, {"BLR", "Europe", "Belarus", 
  "2021-04-06", 329258., 968., 1237.714, 2304., 10., 9.571, 34844.62, 
  102.441, 130.984, 243.827, 1.058, 1.013, 1.03, "", "", "", "", "", "", "", 
  "", "", "", "", "", 16825., 1.781, 0.074, 13.6, "tests performed", "", "", 
  "", "", 3677., "", "", "", 389., 42.59, 9.449321*^6, 46.858, 40.3, 14.799, 
  9.788, 17167.967, "", 443.129, 5.18, 10.5, 46.1, "", 11., 74.79, 0.823}, 
 {"BLR", "Europe", "Belarus", "2021-04-07", 330536., 1278., 1247., 2314., 
  10., 9.571, 34979.868, 135.248, 131.967, 244.885, 1.058, 1.013, 1.02, "", 
  "", "", "", "", "", "", "", "", "", "", "", 16121., 1.706, 0.077, 12.9, 
  "tests performed", "", "", "", "", 3677., "", "", "", 389., 42.59, 
  9.449321*^6, 46.858, 40.3, 14.799, 9.788, 17167.967, "", 443.129, 5.18, 
  10.5, 46.1, "", 11., 74.79, 0.823}, {"BLR", "Europe", "Belarus", 
  "2021-04-08", 331808., 1272., 1252.143, 2324., 10., 9.571, 35114.481, 
  134.613, 132.511, 245.944, 1.058, 1.013, 1.02, "", "", "", "", "", "", "", 
  "", "", 5.496424*^6, 581.674, "", 15417., 1.632, 0.081, 12.3, 
  "tests performed", "", "", "", "", 3677., "", "", "", 389., 42.59, 
  9.449321*^6, 46.858, 40.3, 14.799, 9.788, 17167.967, "", 443.129, 5.18, 
  10.5, 46.1, "", 11., 74.79, 0.823}, {"BLR", "Europe", "Belarus", 
  "2021-04-09", 333430., 1622., 1248., 2334., 10., 9.571, 35286.133, 171.653, 
  132.073, 247.002, 1.058, 1.013, 1.01, "", "", "", "", "", "", "", "", "", 
  "", "", "", 15491., 1.639, 0.081, 12.4, "tests performed", 118100., 92000., 
  26100., "", 3677., 1.25, 0.97, 0.28, 389., 42.59, 9.449321*^6, 46.858, 
  40.3, 14.799, 9.788, 17167.967, "", 443.129, 5.18, 10.5, 46.1, "", 11., 
  74.79, 0.823}, {"BLR", "Europe", "Belarus", "2021-04-10", 334863., 1433., 
  1256.857, 2344., 10., 9.714, 35437.784, 151.651, 133.01, 248.06, 1.058, 
  1.028, 1., "", "", "", "", "", "", "", "", "", "", "", "", 15565., 1.647, 
  0.081, 12.4, "tests performed", "", "", "", "", 5299., "", "", "", 561., 
  42.59, 9.449321*^6, 46.858, 40.3, 14.799, 9.788, 17167.967, "", 443.129, 
  5.18, 10.5, 46.1, "", 11., 74.79, 0.823}, {"BLR", "Europe", "Belarus", 
  "2021-04-11", 336038., 1175., 1247.714, 2354., 10., 9.857, 35562.132, 
  124.348, 132.043, 249.118, 1.058, 1.043, 0.99, "", "", "", "", "", "", "", 
  "", "", "", "", "", 15639., 1.655, 0.08, 12.5, "tests performed", "", "", 
  "", "", 6921., "", "", "", 732., 42.59, 9.449321*^6, 46.858, 40.3, 14.799, 
  9.788, 17167.967, "", 443.129, 5.18, 10.5, 46.1, "", 11., 74.79, 0.823}, 
 {"BLR", "Europe", "Belarus", "2021-04-12", 336881., 843., 1227.286, 2363., 
  9., 9.857, 35651.345, 89.213, 129.881, 250.071, 0.952, 1.043, 0.98, "", "", 
  "", "", "", "", "", "", "", 5.563117*^6, 588.732, "", 15713., 1.663, 0.078, 
  12.8, "tests performed", "", "", "", "", 8542., "", "", "", 904., 42.59, 
  9.449321*^6, 46.858, 40.3, 14.799, 9.788, 17167.967, "", 443.129, 5.18, 
  10.5, 46.1, "", 11., 74.79, 0.823}, {"BLR", "Europe", "Belarus", 
  "2021-04-13", 337635., 754., 1196.714, 2373., 10., 9.857, 35731.139, 
  79.794, 126.646, 251.129, 1.058, 1.043, 0.98, "", "", "", "", "", "", "", 
  "", "", "", "", "", 15834., 1.676, 0.076, 13.2, "tests performed", "", "", 
  "", "", 10164., "", "", "", 1076., 42.59, 9.449321*^6, 46.858, 40.3, 
  14.799, 9.788, 17167.967, "", 443.129, 5.18, 10.5, 46.1, "", 11., 74.79, 
  0.823}, {"BLR", "Europe", "Belarus", "2021-04-14", 338801., 1166., 
  1180.714, 2383., 10., 9.857, 35854.534, 123.395, 124.952, 252.187, 1.058, 
  1.043, 0.98, "", "", "", "", "", "", "", "", "", "", "", "", 15955., 1.688, 
  0.074, 13.5, "tests performed", "", "", "", "", 11785., "", "", "", 1247., 
  42.59, 9.449321*^6, 46.858, 40.3, 14.799, 9.788, 17167.967, "", 443.129, 
  5.18, 10.5, 46.1, "", 11., 74.79, 0.823}, {"BLR", "Europe", "Belarus", 
  "2021-04-15", 340023., 1222., 1173.571, 2393., 10., 9.857, 35983.855, 
  129.321, 124.196, 253.246, 1.058, 1.043, 0.99, "", "", "", "", "", "", "", 
  "", "", 5.608959*^6, 593.583, "", 16076., 1.701, 0.073, 13.7, 
  "tests performed", "", "", "", "", 13407., "", "", "", 1419., 42.59, 
  9.449321*^6, 46.858, 40.3, 14.799, 9.788, 17167.967, "", 443.129, 5.18, 
  10.5, 46.1, "", 11., 74.79, 0.823}, {"BLR", "Europe", "Belarus", 
  "2021-04-16", 341539., 1516., 1158.429, 2403., 10., 9.857, 36144.29, 
  160.435, 122.594, 254.304, 1.058, 1.043, 1., "", "", "", "", "", "", "", 
  "", "", "", "", "", 16110., 1.705, 0.072, 13.9, "tests performed", "", "", 
  "", "", 15029., "", "", "", 1590., 42.59, 9.449321*^6, 46.858, 40.3, 
  14.799, 9.788, 17167.967, "", 443.129, 5.18, 10.5, 46.1, "", 11., 74.79, 
  0.823}, {"BLR", "Europe", "Belarus", "2021-04-17", 342923., 1384., 
  1151.429, 2413., 10., 9.857, 36290.756, 146.466, 121.853, 255.362, 1.058, 
  1.043, 1.01, "", "", "", "", "", "", "", "", "", "", "", "", 16144., 1.708, 
  0.071, 14., "tests performed", "", "", "", "", 15029., "", "", "", 1590., 
  42.59, 9.449321*^6, 46.858, 40.3, 14.799, 9.788, 17167.967, "", 443.129, 
  5.18, 10.5, 46.1, "", 11., 74.79, 0.823}, {"BLR", "Europe", "Belarus", 
  "2021-04-18", 344223., 1300., 1169.286, 2423., 10., 9.857, 36428.332, 
  137.576, 123.743, 256.421, 1.058, 1.043, 1.01, "", "", "", "", "", "", "", 
  "", "", "", "", "", 16177., 1.712, 0.072, 13.8, "tests performed", "", "", 
  "", "", 15029., "", "", "", 1590., 42.59, 9.449321*^6, 46.858, 40.3, 
  14.799, 9.788, 17167.967, "", 443.129, 5.18, 10.5, 46.1, "", 11., 74.79, 
  0.823}, {"BLR", "Europe", "Belarus", "2021-04-19", 345110., 887., 1175.571, 
  2433., 10., 10., 36522.201, 93.869, 124.408, 257.479, 1.058, 1.058, 1.02, 
  "", "", "", "", "", "", "", "", "", 5.676595*^6, 600.741, "", 16211., 
  1.716, 0.073, 13.8, "tests performed", "", "", "", "", 15029., "", "", "", 
  1590., 42.59, 9.449321*^6, 46.858, 40.3, 14.799, 9.788, 17167.967, "", 
  443.129, 5.18, 10.5, 46.1, "", 11., 74.79, 0.823}, 
 {"BLR", "Europe", "Belarus", "2021-04-20", 345998., 888., 1194.714, 2443., 
  10., 10., 36616.176, 93.975, 126.434, 258.537, 1.058, 1.058, 1.02, "", "", 
  "", "", "", "", "", "", "", "", "", "", 16258., 1.721, 0.073, 13.6, 
  "tests performed", "", "", "", "", 15029., "", "", "", 1590., 42.59, 
  9.449321*^6, 46.858, 40.3, 14.799, 9.788, 17167.967, "", 443.129, 5.18, 
  10.5, 46.1, "", 11., 74.79, 0.823}, {"BLR", "Europe", "Belarus", 
  "2021-04-21", 347316., 1318., 1216.429, 2453., 10., 10., 36755.657, 
  139.481, 128.732, 259.595, 1.058, 1.058, 1.02, "", "", "", "", "", "", "", 
  "", "", "", "", "", 16305., 1.726, 0.075, 13.4, "tests performed", "", "", 
  "", "", 15029., "", "", "", 1590., 42.59, 9.449321*^6, 46.858, 40.3, 
  14.799, 9.788, 17167.967, "", 443.129, 5.18, 10.5, 46.1, "", 11., 74.79, 
  0.823}, {"BLR", "Europe", "Belarus", "2021-04-22", 348486., 1170., 1209., 
  2463., 10., 10., 36879.475, 123.818, 127.946, 260.654, 1.058, 1.058, 1.02, 
  "", "", "", "", "", "", "", "", "", 5.723427*^6, 605.697, "", 16353., 
  1.731, 0.074, 13.5, "tests performed", "", "", "", "", 15029., "", "", "", 
  1590., 42.59, 9.449321*^6, 46.858, 40.3, 14.799, 9.788, 17167.967, "", 
  443.129, 5.18, 10.5, 46.1, "", 11., 74.79, 0.823}, 
 {"BLR", "Europe", "Belarus", "2021-04-23", 350221., 1735., 1240.286, 2473., 
  10., 10., 37063.086, 183.611, 131.257, 261.712, 1.058, 1.058, 1.02, "", "", 
  "", "", "", "", "", "", "", "", "", "", 15900., 1.683, 0.078, 12.8, 
  "tests performed", 328500., 244000., 84500., "", 15029., 3.48, 2.58, 0.89, 
  1590., 42.59, 9.449321*^6, 46.858, 40.3, 14.799, 9.788, 17167.967, "", 
  443.129, 5.18, 10.5, 46.1, "", 11., 74.79, 0.823}, 
 {"BLR", "Europe", "Belarus", "2021-04-24", 351674., 1453., 1250.143, 2483., 
  10., 10., 37216.854, 153.768, 132.3, 262.77, 1.058, 1.058, 1.01, "", "", 
  "", "", "", "", "", "", "", "", "", "", 15448., 1.635, 0.081, 12.4, 
  "tests performed", "", "", "", "", 14121., "", "", "", 1494., 42.59, 
  9.449321*^6, 46.858, 40.3, 14.799, 9.788, 17167.967, "", 443.129, 5.18, 
  10.5, 46.1, "", 11., 74.79, 0.823}, {"BLR", "Europe", "Belarus", 
  "2021-04-25", 352950., 1276., 1246.714, 2493., 10., 10., 37351.89, 135.036, 
  131.937, 263.828, 1.058, 1.058, 1.01, "", "", "", "", "", "", "", "", "", 
  "", "", "", 14996., 1.587, 0.083, 12., "tests performed", "", "", "", "", 
  13214., "", "", "", 1398., 42.59, 9.449321*^6, 46.858, 40.3, 14.799, 9.788, 
  17167.967, "", 443.129, 5.18, 10.5, 46.1, "", 11., 74.79, 0.823}, 
 {"BLR", "Europe", "Belarus", "2021-04-26", 353846., 896., 1248., 2502., 9., 
  9.857, 37446.712, 94.822, 132.073, 264.781, 0.952, 1.043, 1., "", "", "", 
  "", "", "", "", "", "", 5.778401*^6, 611.515, "", 14544., 1.539, 0.086, 
  11.7, "tests performed", "", "", "", "", 12307., "", "", "", 1302., 42.59, 
  9.449321*^6, 46.858, 40.3, 14.799, 9.788, 17167.967, "", 443.129, 5.18, 
  10.5, 46.1, "", 11., 74.79, 0.823}, {"BLR", "Europe", "Belarus", 
  "2021-04-27", 354669., 823., 1238.714, 2512., 10., 9.857, 37533.808, 
  87.096, 131.09, 265.839, 1.058, 1.043, 0.99, "", "", "", "", "", "", "", 
  "", 19354., 5.797755*^6, 613.563, 2.048, 15078., 1.596, 0.082, 12.2, 
  "tests performed", "", "", "", "", 11400., "", "", "", 1206., 42.59, 
  9.449321*^6, 46.858, 40.3, 14.799, 9.788, 17167.967, "", 443.129, 5.18, 
  10.5, 46.1, "", 11., 74.79, 0.823}, {"BLR", "Europe", "Belarus", 
  "2021-04-28", 355924., 1255., 1229.714, 2522., 10., 9.857, 37666.622, 
  132.814, 130.138, 266.897, 1.058, 1.043, 0.98, "", "", "", "", "", "", "", 
  "", "", "", "", "", 15324., 1.622, 0.08, 12.5, "tests performed", "", "", 
  "", "", 10493., "", "", "", 1110., 42.59, 9.449321*^6, 46.858, 40.3, 
  14.799, 9.788, 17167.967, "", 443.129, 5.18, 10.5, 46.1, "", 11., 74.79, 
  0.823}, {"BLR", "Europe", "Belarus", "2021-04-29", 357233., 1309., 
  1249.571, 2532., 10., 9.857, 37805.15, 138.528, 132.239, 267.956, 1.058, 
  1.043, 0.98, "", "", "", "", "", "", "", "", "", 5.832409*^6, 617.23, "", 
  15569., 1.648, 0.08, 12.5, "tests performed", "", "", "", "", 9586., "", 
  "", "", 1014., 42.59, 9.449321*^6, 46.858, 40.3, 14.799, 9.788, 17167.967, 
  "", 443.129, 5.18, 10.5, 46.1, "", 11., 74.79, 0.823}, 
 {"BLR", "Europe", "Belarus", "2021-04-30", 358738., 1505., 1216.714, 2542., 
  10., 9.857, 37964.421, 159.271, 128.762, 269.014, 1.058, 1.043, 0.96, "", 
  "", "", "", "", "", "", "", "", "", "", "", 15851., 1.677, 0.077, 13., 
  "tests performed", "", "", "", "", 8679., "", "", "", 918., 42.59, 
  9.449321*^6, 46.858, 40.3, 14.799, 9.788, 17167.967, "", 443.129, 5.18, 
  10.5, 46.1, "", 11., 74.79, 0.823}, {"BLR", "Europe", "Belarus", 
  "2021-05-01", 359982., 1244., 1186.857, 2552., 10., 9.857, 38096.071, 
  131.65, 125.602, 270.072, 1.058, 1.043, 0.95, "", "", "", "", "", "", "", 
  "", "", "", "", "", 16132., 1.707, 0.074, 13.6, "tests performed", "", "", 
  "", "", 8679., "", "", "", 918., 42.59, 9.449321*^6, 46.858, 40.3, 14.799, 
  9.788, 17167.967, "", 443.129, 5.18, 10.5, 46.1, "", 11., 74.79, 0.823}, 
 {"BLR", "Europe", "Belarus", "2021-05-02", 361063., 1081., 1159., 2562., 
  10., 9.857, 38210.47, 114.4, 122.654, 271.131, 1.058, 1.043, 0.95, "", "", 
  "", "", "", "", "", "", "", "", "", "", 16414., 1.737, 0.071, 14.2, 
  "tests performed", "", "", "", "", 8679., "", "", "", 918., 42.59, 
  9.449321*^6, 46.858, 40.3, 14.799, 9.788, 17167.967, "", 443.129, 5.18, 
  10.5, 46.1, "", 11., 74.79, 0.823}, {"BLR", "Europe", "Belarus", 
  "2021-05-03", 361897., 834., 1150.143, 2572., 10., 10., 38298.731, 88.26, 
  121.717, 272.189, 1.058, 1.058, 0.95, "", "", "", "", "", "", "", "", "", 
  5.895273*^6, 623.883, "", 16696., 1.767, 0.069, 14.5, "tests performed", 
  "", "", "", "", 8679., "", "", "", 918., 42.59, 9.449321*^6, 46.858, 40.3, 
  14.799, 9.788, 17167.967, "", 443.129, 5.18, 10.5, 46.1, "", 11., 74.79, 
  0.823}, {"BLR", "Europe", "Belarus", "2021-05-04", 362594., 697., 1132.143, 
  2582., 10., 10., 38372.493, 73.762, 119.812, 273.247, 1.058, 1.058, 0.96, 
  "", "", "", "", "", "", "", "", "", "", "", "", 16175., 1.712, 0.07, 14.3, 
  "tests performed", "", "", "", "", 8679., "", "", "", 918., 42.59, 
  9.449321*^6, 46.858, 40.3, 14.799, 9.788, 17167.967, "", 443.129, 5.18, 
  10.5, 46.1, "", 11., 74.79, 0.823}, {"BLR", "Europe", "Belarus", 
  "2021-05-05", 363732., 1138., 1115.429, 2592., 10., 10., 38492.925, 
  120.432, 118.043, 274.305, 1.058, 1.058, 0.97, "", "", "", "", "", "", "", 
  "", "", "", "", "", 15943., 1.687, 0.07, 14.3, "tests performed", "", "", 
  "", "", 8679., "", "", "", 918., 42.59, 9.449321*^6, 46.858, 40.3, 14.799, 
  9.788, 17167.967, "", 443.129, 5.18, 10.5, 46.1, "", 11., 74.79, 0.823}, 
 {"BLR", "Europe", "Belarus", "2021-05-06", 364951., 1219., 1102.571, 2602., 
  10., 10., 38621.928, 129.004, 116.683, 275.364, 1.058, 1.058, 0.97, "", "", 
  "", "", "", "", "", "", "", "", "", "", 15711., 1.663, 0.07, 14.2, 
  "tests performed", "", "", "", "", 8679., "", "", "", 918., 42.59, 
  9.449321*^6, 46.858, 40.3, 14.799, 9.788, 17167.967, "", 443.129, 5.18, 
  10.5, 46.1, "", 11., 74.79, 0.823}, {"BLR", "Europe", "Belarus", 
  "2021-05-07", 366305., 1354., 1081., 2612., 10., 10., 38765.219, 143.291, 
  114.4, 276.422, 1.058, 1.058, 0.97, "", "", "", "", "", "", "", "", "", 
  5.958089*^6, 630.531, "", 15709., 1.662, 0.069, 14.5, "tests performed", 
  450000., 300000., 150000., "", 8679., 4.76, 3.17, 1.59, 918., 42.59, 
  9.449321*^6, 46.858, 40.3, 14.799, 9.788, 17167.967, "", 443.129, 5.18, 
  10.5, 46.1, "", 11., 74.79, 0.823}, {"BLR", "Europe", "Belarus", 
  "2021-05-08", 367674., 1369., 1098.857, 2622., 10., 10., 38910.097, 
  144.878, 116.29, 277.48, 1.058, 1.058, 0.97, "", "", "", "", "", "", "", 
  "", "", "", "", "", 15322., 1.621, 0.072, 13.9, "tests performed", "", "", 
  "", "", 9768., "", "", "", 1034., 42.59, 9.449321*^6, 46.858, 40.3, 14.799, 
  9.788, 17167.967, "", 443.129, 5.18, 10.5, 46.1, "", 11., 74.79, 0.823}, 
 {"BLR", "Europe", "Belarus", "2021-05-09", 368888., 1214., 1117.857, 2632., 
  10., 10., 39038.572, 128.475, 118.3, 278.539, 1.058, 1.058, 0.97, "", "", 
  "", "", "", "", "", "", "", "", "", "", 14936., 1.581, 0.075, 13.4, 
  "tests performed", "", "", "", "", 10858., "", "", "", 1149., 42.59, 
  9.449321*^6, 46.858, 40.3, 14.799, 9.788, 17167.967, "", 443.129, 5.18, 
  10.5, 46.1, "", 11., 74.79, 0.823}, {"BLR", "Europe", "Belarus", 
  "2021-05-10", 369767., 879., 1124.286, 2642., 10., 10., 39131.595, 93.023, 
  118.981, 279.597, 1.058, 1.058, 0.97, "", "", "", "", "", "", "", "", "", 
  "", "", "", 14549., 1.54, 0.077, 12.9, "tests performed", "", "", "", "", 
  11948., "", "", "", 1264., 42.59, 9.449321*^6, 46.858, 40.3, 14.799, 9.788, 
  17167.967, "", 443.129, 5.18, 10.5, 46.1, "", 11., 74.79, 0.823}, 
 {"BLR", "Europe", "Belarus", "2021-05-11", 370509., 742., 1130.714, 2652., 
  10., 10., 39210.119, 78.524, 119.661, 280.655, 1.058, 1.058, 0.97, "", "", 
  "", "", "", "", "", "", "", "", "", "", 14164., 1.499, 0.08, 12.5, 
  "tests performed", "", "", "", "", 13038., "", "", "", 1380., 42.59, 
  9.449321*^6, 46.858, 40.3, 14.799, 9.788, 17167.967, "", 443.129, 5.18, 
  10.5, 46.1, "", 11., 74.79, 0.823}, {"BLR", "Europe", "Belarus", 
  "2021-05-12", 371405., 896., 1096.143, 2661., 9., 9.857, 39304.941, 94.822, 
  116.002, 281.608, 0.952, 1.043, 0.97, "", "", "", "", "", "", "", "", "", 
  "", "", "", 13779., 1.458, 0.08, 12.6, "tests performed", "", "", "", "", 
  14128., "", "", "", 1495., 42.59, 9.449321*^6, 46.858, 40.3, 14.799, 9.788, 
  17167.967, "", 443.129, 5.18, 10.5, 46.1, "", 11., 74.79, 0.823}, 
 {"BLR", "Europe", "Belarus", "2021-05-13", 372242., 837., 1041.571, 2671., 
  10., 9.857, 39393.518, 88.578, 110.227, 282.666, 1.058, 1.043, 0.98, "", 
  "", "", "", "", "", "", "", "", 6.036143*^6, 638.791, "", 13394., 1.417, 
  0.078, 12.9, "tests performed", "", "", "", "", 15218., "", "", "", 1610., 
  42.59, 9.449321*^6, 46.858, 40.3, 14.799, 9.788, 17167.967, "", 443.129, 
  5.18, 10.5, 46.1, "", 11., 74.79, 0.823}, {"BLR", "Europe", "Belarus", 
  "2021-05-14", 373351., 1109., 1006.571, 2681., 10., 9.857, 39510.881, 
  117.363, 106.523, 283.724, 1.058, 1.043, 1.02, "", "", "", "", "", "", "", 
  "", "", "", "", "", 13617., 1.441, 0.074, 13.5, "tests performed", "", "", 
  "", "", 16308., "", "", "", 1726., 42.59, 9.449321*^6, 46.858, 40.3, 
  14.799, 9.788, 17167.967, "", 443.129, 5.18, 10.5, 46.1, "", 11., 74.79, 
  0.823}, {"BLR", "Europe", "Belarus", "2021-05-15", 374714., 1363., 
  1005.714, 2691., 10., 9.857, 39655.124, 144.243, 106.432, 284.782, 1.058, 
  1.043, 1.07, "", "", "", "", "", "", "", "", "", "", "", "", 14226., 1.506, 
  0.071, 14.1, "tests performed", "", "", "", "", 16308., "", "", "", 1726., 
  42.59, 9.449321*^6, 46.858, 40.3, 14.799, 9.788, 17167.967, "", 443.129, 
  5.18, 10.5, 46.1, "", 11., 74.79, 0.823}, {"BLR", "Europe", "Belarus", 
  "2021-05-16", 376341., 1627., 1064.714, 2701., 10., 9.857, 39827.306, 
  172.182, 112.676, 285.841, 1.058, 1.043, 1.1, "", "", "", "", "", "", "", 
  "", "", "", "", "", 14834., 1.57, 0.072, 13.9, "tests performed", "", "", 
  "", "", 16308., "", "", "", 1726., 42.59, 9.449321*^6, 46.858, 40.3, 
  14.799, 9.788, 17167.967, "", 443.129, 5.18, 10.5, 46.1, "", 11., 74.79, 
  0.823}, {"BLR", "Europe", "Belarus", "2021-05-17", 377532., 1191., 
  1109.286, 2711., 10., 9.857, 39953.347, 126.041, 117.393, 286.899, 1.058, 
  1.043, 1.12, "", "", "", "", "", "", "", "", "", 6.105215*^6, 646.101, "", 
  15443., 1.634, 0.072, 13.9, "tests performed", "", "", "", "", 16308., "", 
  "", "", 1726., 42.59, 9.449321*^6, 46.858, 40.3, 14.799, 9.788, 17167.967, 
  "", 443.129, 5.18, 10.5, 46.1, "", 11., 74.79, 0.823}, 
 {"BLR", "Europe", "Belarus", "2021-05-18", 378711., 1179., 1171.714, 2721., 
  10., 9.857, 40078.118, 124.771, 124., 287.957, 1.058, 1.043, 1.12, "", "", 
  "", "", "", "", "", "", "", "", "", "", 15911., 1.684, 0.074, 13.6, 
  "tests performed", "", "", "", "", 16308., "", "", "", 1726., 42.59, 
  9.449321*^6, 46.858, 40.3, 14.799, 9.788, 17167.967, "", 443.129, 5.18, 
  10.5, 46.1, "", 11., 74.79, 0.823}, {"BLR", "Europe", "Belarus", 
  "2021-05-19", 380089., 1378., 1240.571, 2732., 11., 10.143, 40223.948, 
  145.831, 131.287, 289.121, 1.164, 1.073, 1.11, "", "", "", "", "", "", "", 
  "", "", "", "", "", 16380., 1.733, 0.076, 13.2, "tests performed", "", "", 
  "", "", 16308., "", "", "", 1726., 42.59, 9.449321*^6, 46.858, 40.3, 
  14.799, 9.788, 17167.967, "", 443.129, 5.18, 10.5, 46.1, "", 11., 74.79, 
  0.823}, {"BLR", "Europe", "Belarus", "2021-05-20", 381546., 1457., 
  1329.143, 2742., 10., 10.143, 40378.139, 154.191, 140.66, 290.18, 1.058, 
  1.073, 1.09, "", "", "", "", "", "", "", "", "", 6.154084*^6, 651.273, "", 
  16849., 1.783, 0.079, 12.7, "tests performed", "", "", "", "", 16308., "", 
  "", "", 1726., 42.59, 9.449321*^6, 46.858, 40.3, 14.799, 9.788, 17167.967, 
  "", 443.129, 5.18, 10.5, 46.1, "", 11., 74.79, 0.823}, 
 {"BLR", "Europe", "Belarus", "2021-05-21", 383302., 1756., 1421.571, 2752., 
  10., 10.143, 40563.973, 185.833, 150.442, 291.238, 1.058, 1.073, 1.07, "", 
  "", "", "", "", "", "", "", 20066., 6.17415*^6, 653.396, 2.124, 17248., 
  1.825, 0.082, 12.1, "tests performed", "", "", "", "", 16308., "", "", "", 
  1726., 42.59, 9.449321*^6, 46.858, 40.3, 14.799, 9.788, 17167.967, "", 
  443.129, 5.18, 10.5, 46.1, "", 11., 74.79, 0.823}, 
 {"BLR", "Europe", "Belarus", "2021-05-22", 384773., 1471., 1437., 2761., 9., 
  10., 40719.645, 155.673, 152.074, 292.19, 0.952, 1.058, 1.03, "", "", "", 
  "", "", "", "", "", "", "", "", "", 17055., 1.805, 0.084, 11.9, 
  "tests performed", "", "", "", "", 16308., "", "", "", 1726., 42.59, 
  9.449321*^6, 46.858, 40.3, 14.799, 9.788, 17167.967, "", 443.129, 5.18, 
  10.5, 46.1, "", 11., 74.79, 0.823}, {"BLR", "Europe", "Belarus", 
  "2021-05-23", 386025., 1252., 1383.429, 2771., 10., 10., 40852.142, 
  132.496, 146.405, 293.249, 1.058, 1.058, 1., "", "", "", "", "", "", "", 
  "", "", "", "", "", 16861., 1.784, 0.082, 12.2, "tests performed", 710922., 
  438620., 272302., "", 16308., 7.52, 4.64, 2.88, 1726., 42.59, 9.449321*^6, 
  46.858, 40.3, 14.799, 9.788, 17167.967, "", 443.129, 5.18, 10.5, 46.1, "", 
  11., 74.79, 0.823}, {"BLR", "Europe", "Belarus", "2021-05-24", 386978., 
  953., 1349.429, 2780., 9., 9.857, 40952.995, 100.854, 142.807, 294.201, 
  0.952, 1.043, 0.97, "", "", "", "", "", "", "", "", "", 6.221882*^6, 
  658.448, "", 16667., 1.764, 0.081, 12.4, "tests performed", "", "", "", "", 
  15731., "", "", "", 1665., 42.59, 9.449321*^6, 46.858, 40.3, 14.799, 9.788, 
  17167.967, "", 443.129, 5.18, 10.5, 46.1, "", 11., 74.79, 0.823}, 
 {"BLR", "Europe", "Belarus", "2021-05-25", 387818., 840., 1301., 2791., 11., 
  10., 41041.891, 88.895, 137.682, 295.365, 1.164, 1.058, 0.95, "", "", "", 
  "", "", "", "", "", "", "", "", "", 16327., 1.728, 0.08, 12.5, 
  "tests performed", "", "", "", "", 15155., "", "", "", 1604., "", 
  9.449321*^6, 46.858, 40.3, 14.799, 9.788, 17167.967, "", 443.129, 5.18, 
  10.5, 46.1, "", 11., 74.79, 0.823}, {"BLR", "Europe", "Belarus", 
  "2021-05-26", 388987., 1169., 1271.143, 2801., 10., 9.857, 41165.603, 
  123.713, 134.522, 296.423, 1.058, 1.043, 0.94, "", "", "", "", "", "", "", 
  "", "", 6.2497*^6, 661.391, "", 15987., 1.692, 0.08, 12.6, 
  "tests performed", "", "", "", "", 14579., "", "", "", 1543., "", 
  9.449321*^6, 46.858, 40.3, 14.799, 9.788, 17167.967, "", 443.129, 5.18, 
  10.5, 46.1, "", 11., 74.79, 0.823}, {"BLR", "Europe", "Belarus", 
  "2021-05-27", 390203., 1216., 1236.714, 2811., 10., 9.857, 41294.29, 
  128.686, 130.879, 297.482, 1.058, 1.043, 0.92, "", "", "", "", "", "", "", 
  "", "", "", "", "", 16259., 1.721, 0.076, 13.1, "tests performed", "", "", 
  "", "", 14002., "", "", "", 1482., "", 9.449321*^6, 46.858, 40.3, 14.799, 
  9.788, 17167.967, "", 443.129, 5.18, 10.5, 46.1, "", 11., 74.79, 0.823}, 
 {"BLR", "Europe", "Belarus", "2021-05-28", 391637., 1434., 1190.714, 2821., 
  10., 9.857, 41446.047, 151.757, 126.011, 298.54, 1.058, 1.043, 0.9, "", "", 
  "", "", "", "", "", "", "", 6.286097*^6, 665.243, "", 15992., 1.692, 0.074, 
  13.4, "tests performed", "", "", "", "", 13426., "", "", "", 1421., "", 
  9.449321*^6, 46.858, 40.3, 14.799, 9.788, 17167.967, "", 443.129, 5.18, 
  10.5, 46.1, "", 11., 74.79, 0.823}, {"BLR", "Europe", "Belarus", 
  "2021-05-29", 392629., 992., 1122.286, 2831., 10., 10., 41551.028, 104.981, 
  118.769, 299.598, 1.058, 1.058, 0.88, "", "", "", "", "", "", "", "", "", 
  "", "", "", 16069., 1.701, 0.07, 14.3, "tests performed", "", "", "", "", 
  12849., "", "", "", 1360., "", 9.449321*^6, 46.858, 40.3, 14.799, 9.788, 
  17167.967, "", 443.129, 5.18, 10.5, 46.1, "", 11., 74.79, 0.823}, 
 {"BLR", "Europe", "Belarus", "2021-05-30", 393807., 1178., 1111.714, 2841., 
  10., 10., 41675.693, 124.665, 117.65, 300.657, 1.058, 1.058, 0.87, "", "", 
  "", "", "", "", "", "", "", "", "", "", 16145., 1.709, 0.069, 14.5, 
  "tests performed", 796834., 517151., 279683., "", 12273., 8.43, 5.47, 2.96, 
  1299., "", 9.449321*^6, 46.858, 40.3, 14.799, 9.788, 17167.967, "", 
  443.129, 5.18, 10.5, 46.1, "", 11., 74.79, 0.823}, 
 {"BLR", "Europe", "Belarus", "2021-05-31", 394439., 632., 1065.857, 2851., 
  10., 10.143, 41742.576, 66.883, 112.797, 301.715, 1.058, 1.073, 0.85, "", 
  "", "", "", "", "", "", "", "", 6.335432*^6, 670.464, "", 16221., 1.717, 
  0.066, 15.2, "tests performed", "", "", "", "", "", "", "", "", "", "", 
  9.449321*^6, 46.858, 40.3, 14.799, 9.788, 17167.967, "", 443.129, 5.18, 
  10.5, 46.1, "", 11., 74.79, 0.823}, {"BLR", "Europe", "Belarus", 
  "2021-06-01", 395075., 636., 1036.714, 2861., 10., 10., 41809.882, 67.306, 
  109.713, 302.773, 1.058, 1.058, 0.85, "", "", "", "", "", "", "", "", "", 
  "", "", "", 16272., 1.722, 0.064, 15.7, "tests performed", "", "", "", "", 
  "", "", "", "", "", "", 9.449321*^6, 46.858, 40.3, 14.799, 9.788, 
  17167.967, "", 443.129, 5.18, 10.5, 46.1, "", 11., 74.79, 0.823}, 
 {"BLR", "Europe", "Belarus", "2021-06-02", 395990., 915., 1000.429, 2871., 
  10., 10., 41906.715, 96.832, 105.873, 303.831, 1.058, 1.058, 0.84, "", "", 
  "", "", "", "", "", "", "", "", "", "", 16322., 1.727, 0.061, 16.3, 
  "tests performed", "", "", "", "", "", "", "", "", "", "", 9.449321*^6, 
  46.858, 40.3, 14.799, 9.788, 17167.967, "", 443.129, 5.18, 10.5, 46.1, "", 
  11., 74.79, 0.823}, {"BLR", "Europe", "Belarus", "2021-06-03", 396869., 
  879., 952.286, 2882., 11., 10.143, 41999.737, 93.023, 100.778, 304.995, 
  1.164, 1.073, 0.84, "", "", "", "", "", "", "", "", "", 6.378212*^6, 
  674.992, "", 15759., 1.668, 0.06, 16.5, "tests performed", "", "", "", "", 
  "", "", "", "", "", "", 9.449321*^6, 46.858, 40.3, 14.799, 9.788, 
  17167.967, "", 443.129, 5.18, 10.5, 46.1, "", 11., 74.79, 0.823}, 
 {"BLR", "Europe", "Belarus", "2021-06-04", 398052., 1183., 916.429, 2892., 
  10., 10.143, 42124.932, 125.194, 96.984, 306.054, 1.058, 1.073, 0.84, "", 
  "", "", "", "", "", "", "", "", "", "", "", 15310., 1.62, 0.06, 16.7, 
  "tests performed", "", "", "", "", "", "", "", "", "", "", 9.449321*^6, 
  46.858, 40.3, 14.799, 9.788, 17167.967, "", 443.129, 5.18, 10.5, 46.1, "", 
  11., 74.79, 0.823}, {"BLR", "Europe", "Belarus", "2021-06-05", 398909., 
  857., 897.143, 2900., 8., 9.857, 42215.626, 90.694, 94.943, 306.9, 0.847, 
  1.043, 0.84, "", "", "", "", "", "", "", "", "", "", "", "", 15111., 1.599, 
  0.059, 16.8, "tests performed", "", "", "", "", "", "", "", "", "", "", 
  9.449321*^6, 46.858, 40.3, 14.799, 9.788, 17167.967, "", 443.129, 5.18, 
  10.5, 46.1, "", 11., 74.79, 0.823}, {"BLR", "Europe", "Belarus", 
  "2021-06-06", 399852., 943., 863.571, 2910., 10., 9.857, 42315.421, 99.796, 
  91.39, 307.959, 1.058, 1.043, 0.84, "", "", "", "", "", "", "", "", "", "", 
  "", "", 14912., 1.578, 0.058, 17.3, "tests performed", "", "", "", "", "", 
  "", "", "", "", "", 9.449321*^6, 46.858, 40.3, 14.799, 9.788, 17167.967, 
  "", 443.129, 5.18, 10.5, 46.1, "", 11., 74.79, 0.823}, 
 {"BLR", "Europe", "Belarus", "2021-06-07", 400422., 570., 854.714, 2919., 
  9., 9.714, 42375.743, 60.322, 90.452, 308.911, 0.952, 1.028, "", "", "", 
  "", "", "", "", "", "", "", 6.438423*^6, 681.364, "", 14713., 1.557, 0.058, 
  17.2, "tests performed", "", "", "", "", "", "", "", "", "", "", 
  9.449321*^6, 46.858, 40.3, 14.799, 9.788, 17167.967, "", 443.129, 5.18, 
  10.5, 46.1, "", 11., 74.79, 0.823}, {"BEL", "Europe", "Belgium", 
  "2020-02-04", 1., 1., "", "", "", "", 0.086, 0.086, "", "", "", "", "", "", 
  "", "", "", "", "", "", "", "", "", "", "", "", "", "", "", "", "", "", "", 
  "", "", "", "", "", "", 11.11, 1.1589616*^7, 375.564, 41.8, 18.571, 12.849, 
  42658.576, 0.2, 114.898, 4.29, 25.1, 31.4, "", 5.64, 81.63, 0.931}, 
 {"BEL", "Europe", "Belgium", "2020-02-05", 1., 0., "", "", "", "", 0.086, 
  0., "", "", "", "", "", "", "", "", "", "", "", "", "", "", "", "", "", "", 
  "", "", "", "", "", "", "", "", "", "", "", "", "", 11.11, 1.1589616*^7, 
  375.564, 41.8, 18.571, 12.849, 42658.576, 0.2, 114.898, 4.29, 25.1, 31.4, 
  "", 5.64, 81.63, 0.931}, {"BEL", "Europe", "Belgium", "2020-02-06", 1., 0., 
  "", "", "", "", 0.086, 0., "", "", "", "", "", "", "", "", "", "", "", "", 
  "", "", "", "", "", "", "", "", "", "", "", "", "", "", "", "", "", "", "", 
  11.11, 1.1589616*^7, 375.564, 41.8, 18.571, 12.849, 42658.576, 0.2, 
  114.898, 4.29, 25.1, 31.4, "", 5.64, 81.63, 0.931}, 
 {"BEL", "Europe", "Belgium", "2020-02-07", 1., 0., "", "", "", "", 0.086, 
  0., "", "", "", "", "", "", "", "", "", "", "", "", "", "", "", "", "", "", 
  "", "", "", "", "", "", "", "", "", "", "", "", "", 11.11, 1.1589616*^7, 
  375.564, 41.8, 18.571, 12.849, 42658.576, 0.2, 114.898, 4.29, 25.1, 31.4, 
  "", 5.64, 81.63, 0.931}, {"BEL", "Europe", "Belgium", "2020-02-08", 1., 0., 
  "", "", "", "", 0.086, 0., "", "", "", "", "", "", "", "", "", "", "", "", 
  "", "", "", "", "", "", "", "", "", "", "", "", "", "", "", "", "", "", "", 
  11.11, 1.1589616*^7, 375.564, 41.8, 18.571, 12.849, 42658.576, 0.2, 
  114.898, 4.29, 25.1, 31.4, "", 5.64, 81.63, 0.931}, 
 {"BEL", "Europe", "Belgium", "2020-02-09", 1., 0., 0.143, "", "", 0., 0.086, 
  0., 0.012, "", "", 0., "", "", "", "", "", "", "", "", "", "", "", "", "", 
  "", "", "", "", "", "", "", "", "", "", "", "", "", "", 11.11, 
  1.1589616*^7, 375.564, 41.8, 18.571, 12.849, 42658.576, 0.2, 114.898, 4.29, 
  25.1, 31.4, "", 5.64, 81.63, 0.931}, {"BEL", "Europe", "Belgium", 
  "2020-02-10", 1., 0., 0.143, "", "", 0., 0.086, 0., 0.012, "", "", 0., "", 
  "", "", "", "", "", "", "", "", "", "", "", "", "", "", "", "", "", "", "", 
  "", "", "", "", "", "", "", 11.11, 1.1589616*^7, 375.564, 41.8, 18.571, 
  12.849, 42658.576, 0.2, 114.898, 4.29, 25.1, 31.4, "", 5.64, 81.63, 0.931}, 
 {"BEL", "Europe", "Belgium", "2020-02-11", 1., 0., 0., "", "", 0., 0.086, 
  0., 0., "", "", 0., "", "", "", "", "", "", "", "", "", "", "", "", "", "", 
  "", "", "", "", "", "", "", "", "", "", "", "", "", 11.11, 1.1589616*^7, 
  375.564, 41.8, 18.571, 12.849, 42658.576, 0.2, 114.898, 4.29, 25.1, 31.4, 
  "", 5.64, 81.63, 0.931}, {"BEL", "Europe", "Belgium", "2020-02-12", 1., 0., 
  0., "", "", 0., 0.086, 0., 0., "", "", 0., "", "", "", "", "", "", "", "", 
  "", "", "", "", "", "", "", "", "", "", "", "", "", "", "", "", "", "", "", 
  11.11, 1.1589616*^7, 375.564, 41.8, 18.571, 12.849, 42658.576, 0.2, 
  114.898, 4.29, 25.1, 31.4, "", 5.64, 81.63, 0.931}, 
 {"BEL", "Europe", "Belgium", "2020-02-13", 1., 0., 0., "", "", 0., 0.086, 
  0., 0., "", "", 0., "", "", "", "", "", "", "", "", "", "", "", "", "", "", 
  "", "", "", "", "", "", "", "", "", "", "", "", "", 11.11, 1.1589616*^7, 
  375.564, 41.8, 18.571, 12.849, 42658.576, 0.2, 114.898, 4.29, 25.1, 31.4, 
  "", 5.64, 81.63, 0.931}, {"BEL", "Europe", "Belgium", "2020-02-14", 1., 0., 
  0., "", "", 0., 0.086, 0., 0., "", "", 0., "", "", "", "", "", "", "", "", 
  "", "", "", "", "", "", "", "", "", "", "", "", "", "", "", "", "", "", "", 
  11.11, 1.1589616*^7, 375.564, 41.8, 18.571, 12.849, 42658.576, 0.2, 
  114.898, 4.29, 25.1, 31.4, "", 5.64, 81.63, 0.931}, 
 {"BEL", "Europe", "Belgium", "2020-02-15", 1., 0., 0., "", "", 0., 0.086, 
  0., 0., "", "", 0., "", "", "", "", "", "", "", "", "", "", "", "", "", "", 
  "", "", "", "", "", "", "", "", "", "", "", "", "", 11.11, 1.1589616*^7, 
  375.564, 41.8, 18.571, 12.849, 42658.576, 0.2, 114.898, 4.29, 25.1, 31.4, 
  "", 5.64, 81.63, 0.931}, {"BEL", "Europe", "Belgium", "2020-02-16", 1., 0., 
  0., "", "", 0., 0.086, 0., 0., "", "", 0., "", "", "", "", "", "", "", "", 
  "", "", "", "", "", "", "", "", "", "", "", "", "", "", "", "", "", "", "", 
  11.11, 1.1589616*^7, 375.564, 41.8, 18.571, 12.849, 42658.576, 0.2, 
  114.898, 4.29, 25.1, 31.4, "", 5.64, 81.63, 0.931}, 
 {"BEL", "Europe", "Belgium", "2020-02-17", 1., 0., 0., "", "", 0., 0.086, 
  0., 0., "", "", 0., "", "", "", "", "", "", "", "", "", "", "", "", "", "", 
  "", "", "", "", "", "", "", "", "", "", "", "", "", 11.11, 1.1589616*^7, 
  375.564, 41.8, 18.571, 12.849, 42658.576, 0.2, 114.898, 4.29, 25.1, 31.4, 
  "", 5.64, 81.63, 0.931}, {"BEL", "Europe", "Belgium", "2020-02-18", 1., 0., 
  0., "", "", 0., 0.086, 0., 0., "", "", 0., "", "", "", "", "", "", "", "", 
  "", "", "", "", "", "", "", "", "", "", "", "", "", "", "", "", "", "", "", 
  11.11, 1.1589616*^7, 375.564, 41.8, 18.571, 12.849, 42658.576, 0.2, 
  114.898, 4.29, 25.1, 31.4, "", 5.64, 81.63, 0.931}, 
 {"BEL", "Europe", "Belgium", "2020-02-19", 1., 0., 0., "", "", 0., 0.086, 
  0., 0., "", "", 0., "", "", "", "", "", "", "", "", "", "", "", "", "", "", 
  "", "", "", "", "", "", "", "", "", "", "", "", "", 11.11, 1.1589616*^7, 
  375.564, 41.8, 18.571, 12.849, 42658.576, 0.2, 114.898, 4.29, 25.1, 31.4, 
  "", 5.64, 81.63, 0.931}, {"BEL", "Europe", "Belgium", "2020-02-20", 1., 0., 
  0., "", "", 0., 0.086, 0., 0., "", "", 0., "", "", "", "", "", "", "", "", 
  "", "", "", "", "", "", "", "", "", "", "", "", "", "", "", "", "", "", "", 
  11.11, 1.1589616*^7, 375.564, 41.8, 18.571, 12.849, 42658.576, 0.2, 
  114.898, 4.29, 25.1, 31.4, "", 5.64, 81.63, 0.931}, 
 {"BEL", "Europe", "Belgium", "2020-02-21", 1., 0., 0., "", "", 0., 0.086, 
  0., 0., "", "", 0., "", "", "", "", "", "", "", "", "", "", "", "", "", "", 
  "", "", "", "", "", "", "", "", "", "", "", "", "", 11.11, 1.1589616*^7, 
  375.564, 41.8, 18.571, 12.849, 42658.576, 0.2, 114.898, 4.29, 25.1, 31.4, 
  "", 5.64, 81.63, 0.931}, {"BEL", "Europe", "Belgium", "2020-02-22", 1., 0., 
  0., "", "", 0., 0.086, 0., 0., "", "", 0., "", "", "", "", "", "", "", "", 
  "", "", "", "", "", "", "", "", "", "", "", "", "", "", "", "", "", "", "", 
  11.11, 1.1589616*^7, 375.564, 41.8, 18.571, 12.849, 42658.576, 0.2, 
  114.898, 4.29, 25.1, 31.4, "", 5.64, 81.63, 0.931}, 
 {"BEL", "Europe", "Belgium", "2020-02-23", 1., 0., 0., "", "", 0., 0.086, 
  0., 0., "", "", 0., "", "", "", "", "", "", "", "", "", "", "", "", "", "", 
  "", "", "", "", "", "", "", "", "", "", "", "", "", 11.11, 1.1589616*^7, 
  375.564, 41.8, 18.571, 12.849, 42658.576, 0.2, 114.898, 4.29, 25.1, 31.4, 
  "", 5.64, 81.63, 0.931}, {"BEL", "Europe", "Belgium", "2020-02-24", 1., 0., 
  0., "", "", 0., 0.086, 0., 0., "", "", 0., "", "", "", "", "", "", "", "", 
  "", "", "", "", "", "", "", "", "", "", "", "", "", "", "", "", "", "", "", 
  11.11, 1.1589616*^7, 375.564, 41.8, 18.571, 12.849, 42658.576, 0.2, 
  114.898, 4.29, 25.1, 31.4, "", 5.64, 81.63, 0.931}, 
 {"BEL", "Europe", "Belgium", "2020-02-25", 1., 0., 0., "", "", 0., 0.086, 
  0., 0., "", "", 0., "", "", "", "", "", "", "", "", "", "", "", "", "", "", 
  "", "", "", "", "", "", "", "", "", "", "", "", "", 11.11, 1.1589616*^7, 
  375.564, 41.8, 18.571, 12.849, 42658.576, 0.2, 114.898, 4.29, 25.1, 31.4, 
  "", 5.64, 81.63, 0.931}, {"BEL", "Europe", "Belgium", "2020-02-26", 1., 0., 
  0., "", "", 0., 0.086, 0., 0., "", "", 0., "", "", "", "", "", "", "", "", 
  "", "", "", "", "", "", "", "", "", "", "", "", "", "", "", "", "", "", "", 
  11.11, 1.1589616*^7, 375.564, 41.8, 18.571, 12.849, 42658.576, 0.2, 
  114.898, 4.29, 25.1, 31.4, "", 5.64, 81.63, 0.931}, 
 {"BEL", "Europe", "Belgium", "2020-02-27", 1., 0., 0., "", "", 0., 0.086, 
  0., 0., "", "", 0., "", "", "", "", "", "", "", "", "", "", "", "", "", "", 
  "", "", "", "", "", "", "", "", "", "", "", "", "", 11.11, 1.1589616*^7, 
  375.564, 41.8, 18.571, 12.849, 42658.576, 0.2, 114.898, 4.29, 25.1, 31.4, 
  "", 5.64, 81.63, 0.931}, {"BEL", "Europe", "Belgium", "2020-02-28", 1., 0., 
  0., "", "", 0., 0.086, 0., 0., "", "", 0., "", "", "", "", "", "", "", "", 
  "", "", "", "", "", "", "", "", "", "", "", "", "", "", "", "", "", "", "", 
  11.11, 1.1589616*^7, 375.564, 41.8, 18.571, 12.849, 42658.576, 0.2, 
  114.898, 4.29, 25.1, 31.4, "", 5.64, 81.63, 0.931}, 
 {"BEL", "Europe", "Belgium", "2020-02-29", 1., 0., 0., "", "", 0., 0.086, 
  0., 0., "", "", 0., "", "", "", "", "", "", "", "", "", "", "", "", "", "", 
  "", "", "", "", "", "", "", "", "", "", "", "", "", 11.11, 1.1589616*^7, 
  375.564, 41.8, 18.571, 12.849, 42658.576, 0.2, 114.898, 4.29, 25.1, 31.4, 
  "", 5.64, 81.63, 0.931}, {"BEL", "Europe", "Belgium", "2020-03-01", 2., 1., 
  0.143, "", "", 0., 0.173, 0.086, 0.012, "", "", 0., "", "", "", "", "", "", 
  "", "", "", 82., 82., 0.007, 0.007, "", "", "", "", "tests performed", "", 
  "", "", "", "", "", "", "", "", 11.11, 1.1589616*^7, 375.564, 41.8, 18.571, 
  12.849, 42658.576, 0.2, 114.898, 4.29, 25.1, 31.4, "", 5.64, 81.63, 0.931}, 
 {"BEL", "Europe", "Belgium", "2020-03-02", 8., 6., 1., "", "", 0., 0.69, 
  0.518, 0.086, "", "", 0., "", "", "", "", "", "", "", "", "", 317., 399., 
  0.034, 0.027, "", "", "", "", "tests performed", "", "", "", "", "", "", 
  "", "", "", 11.11, 1.1589616*^7, 375.564, 41.8, 18.571, 12.849, 42658.576, 
  0.2, 114.898, 4.29, 25.1, 31.4, "", 5.64, 81.63, 0.931}, 
 {"BEL", "Europe", "Belgium", "2020-03-03", 13., 5., 1.714, "", "", 0., 
  1.122, 0.431, 0.148, "", "", 0., "", "", "", "", "", "", "", "", "", 538., 
  937., 0.081, 0.046, "", "", "", "", "tests performed", "", "", "", "", "", 
  "", "", "", "", 11.11, 1.1589616*^7, 375.564, 41.8, 18.571, 12.849, 
  42658.576, 0.2, 114.898, 4.29, 25.1, 31.4, "", 5.64, 81.63, 0.931}, 
 {"BEL", "Europe", "Belgium", "2020-03-04", 23., 10., 3.143, "", "", 0., 
  1.985, 0.863, 0.271, "", "", 0., "", "", "", "", "", "", "", "", "", 701., 
  1638., 0.141, 0.06, "", "", "", "", "tests performed", "", "", "", "", "", 
  "", "", "", "", 13.89, 1.1589616*^7, 375.564, 41.8, 18.571, 12.849, 
  42658.576, 0.2, 114.898, 4.29, 25.1, 31.4, "", 5.64, 81.63, 0.931}, 
 {"BEL", "Europe", "Belgium", "2020-03-05", 50., 27., 7., "", "", 0., 4.314, 
  2.33, 0.604, "", "", 0., "", "", "", "", "", "", "", "", "", 773., 2411., 
  0.208, 0.067, "", "", "", "", "tests performed", "", "", "", "", "", "", 
  "", "", "", 13.89, 1.1589616*^7, 375.564, 41.8, 18.571, 12.849, 42658.576, 
  0.2, 114.898, 4.29, 25.1, 31.4, "", 5.64, 81.63, 0.931}, 
 {"BEL", "Europe", "Belgium", "2020-03-06", 109., 59., 15.429, "", "", 0., 
  9.405, 5.091, 1.331, "", "", 0., "", "", "", "", "", "", "", "", "", 1119., 
  3530., 0.305, 0.097, "", "", "", "", "tests performed", "", "", "", "", "", 
  "", "", "", "", 13.89, 1.1589616*^7, 375.564, 41.8, 18.571, 12.849, 
  42658.576, 0.2, 114.898, 4.29, 25.1, 31.4, "", 5.64, 81.63, 0.931}, 
 {"BEL", "Europe", "Belgium", "2020-03-07", 169., 60., 24., "", "", 0., 
  14.582, 5.177, 2.071, "", "", 0., 2.62, "", "", "", "", "", "", "", "", 
  475., 4005., 0.346, 0.041, "", "", 0.062, 16.1, "tests performed", "", "", 
  "", "", "", "", "", "", "", 13.89, 1.1589616*^7, 375.564, 41.8, 18.571, 
  12.849, 42658.576, 0.2, 114.898, 4.29, 25.1, 31.4, "", 5.64, 81.63, 0.931}, 
 {"BEL", "Europe", "Belgium", "2020-03-08", 200., 31., 28.286, "", "", 0., 
  17.257, 2.675, 2.441, "", "", 0., 2.58, "", "", "", "", "", "", "", "", 
  483., 4488., 0.387, 0.042, 629., 0.054, 0.068, 14.7, "tests performed", "", 
  "", "", "", "", "", "", "", "", 13.89, 1.1589616*^7, 375.564, 41.8, 18.571, 
  12.849, 42658.576, 0.2, 114.898, 4.29, 25.1, 31.4, "", 5.64, 81.63, 0.931}, 
 {"BEL", "Europe", "Belgium", "2020-03-09", 239., 39., 33., "", "", 0., 
  20.622, 3.365, 2.847, "", "", 0., 2.57, "", "", "", "", "", "", "", "", 
  610., 5098., 0.44, 0.053, 671., 0.058, 0.069, 14.5, "tests performed", "", 
  "", "", "", "", "", "", "", "", 13.89, 1.1589616*^7, 375.564, 41.8, 18.571, 
  12.849, 42658.576, 0.2, 114.898, 4.29, 25.1, 31.4, "", 5.64, 81.63, 0.931}, 
 {"BEL", "Europe", "Belgium", "2020-03-10", 267., 28., 36.286, "", "", 0., 
  23.038, 2.416, 3.131, "", "", 0., 2.57, "", "", "", "", "", "", "", "", 
  804., 5902., 0.509, 0.069, 709., 0.061, 0.073, 13.7, "tests performed", "", 
  "", "", "", "", "", "", "", "", 19.44, 1.1589616*^7, 375.564, 41.8, 18.571, 
  12.849, 42658.576, 0.2, 114.898, 4.29, 25.1, 31.4, "", 5.64, 81.63, 0.931}, 
 {"BEL", "Europe", "Belgium", "2020-03-11", 314., 47., 41.571, 3., 3., 0.429, 
  27.093, 4.055, 3.587, 0.259, 0.259, 0.037, 2.6, "", "", "", "", "", "", "", 
  "", 1108., 7010., 0.605, 0.096, 767., 0.066, 0.079, 12.7, 
  "tests performed", "", "", "", "", "", "", "", "", "", 19.44, 1.1589616*^7, 
  375.564, 41.8, 18.571, 12.849, 42658.576, 0.2, 114.898, 4.29, 25.1, 31.4, 
  "", 5.64, 81.63, 0.931}, {"BEL", "Europe", "Belgium", "2020-03-12", 314., 
  0., 37.714, 3., 0., 0.429, 27.093, 0., 3.254, 0.259, 0., 0.037, 2.66, "", 
  "", "", "", "", "", "", "", 1438., 8448., 0.729, 0.124, 862., 0.074, 0.084, 
  11.9, "tests performed", "", "", "", "", "", "", "", "", "", 19.44, 
  1.1589616*^7, 375.564, 41.8, 18.571, 12.849, 42658.576, 0.2, 114.898, 4.29, 
  25.1, 31.4, "", 5.64, 81.63, 0.931}, {"BEL", "Europe", "Belgium", 
  "2020-03-13", 559., 245., 64.286, 3., 0., 0.429, 48.233, 21.14, 5.547, 
  0.259, 0., 0.037, 2.76, "", "", "", "", "", "", "", "", 2524., 10972., 
  0.947, 0.218, 1063., 0.092, 0.09, 11.1, "tests performed", "", "", "", "", 
  "", "", "", "", "", 23.15, 1.1589616*^7, 375.564, 41.8, 18.571, 12.849, 
  42658.576, 0.2, 114.898, 4.29, 25.1, 31.4, "", 5.64, 81.63, 0.931}, 
 {"BEL", "Europe", "Belgium", "2020-03-14", 689., 130., 74.286, 4., 1., 
  0.571, 59.45, 11.217, 6.41, 0.345, 0.086, 0.049, 2.71, "", "", "", "", "", 
  "", "", "", 2171., 13143., 1.134, 0.187, 1305., 0.113, 0.089, 11.2, 
  "tests performed", "", "", "", "", "", "", "", "", "", 50.93, 1.1589616*^7, 
  375.564, 41.8, 18.571, 12.849, 42658.576, 0.2, 114.898, 4.29, 25.1, 31.4, 
  "", 5.64, 81.63, 0.931}, {"BEL", "Europe", "Belgium", "2020-03-15", 886., 
  197., 98., 4., 0., 0.571, 76.448, 16.998, 8.456, 0.345, 0., 0.049, 2.67, 
  53., 4.573, 263., 22.693, "", "", 1532.885, 132.264, 1269., 14412., 1.244, 
  0.109, 1418., 0.122, 0.095, 10.5, "tests performed", "", "", "", "", "", 
  "", "", "", "", 50.93, 1.1589616*^7, 375.564, 41.8, 18.571, 12.849, 
  42658.576, 0.2, 114.898, 4.29, 25.1, 31.4, "", 5.64, 81.63, 0.931}, 
 {"BEL", "Europe", "Belgium", "2020-03-16", 1058., 172., 117., 5., 1., 0.714, 
  91.289, 14.841, 10.095, 0.431, 0.086, 0.062, 2.61, 79., 6.816, 370., 
  31.925, "", "", "", "", 1892., 16304., 1.407, 0.163, 1601., 0.138, 0.104, 
  9.6, "tests performed", "", "", "", "", "", "", "", "", "", 50.93, 
  1.1589616*^7, 375.564, 41.8, 18.571, 12.849, 42658.576, 0.2, 114.898, 4.29, 
  25.1, 31.4, "", 5.64, 81.63, 0.931}, {"BEL", "Europe", "Belgium", 
  "2020-03-17", 1243., 185., 139.429, 10., 5., 1.429, 107.251, 15.963, 12.03, 
  0.863, 0.431, 0.123, 2.55, 100., 8.628, 493., 42.538, "", "", "", "", 
  2255., 18559., 1.601, 0.195, 1808., 0.156, 0.122, 8.2, "tests performed", 
  "", "", "", "", "", "", "", "", "", 50.93, 1.1589616*^7, 375.564, 41.8, 
  18.571, 12.849, 42658.576, 0.2, 114.898, 4.29, 25.1, 31.4, "", 5.64, 81.63, 
  0.931}, {"BEL", "Europe", "Belgium", "2020-03-18", 1486., 243., 167.429, 
  14., 4., 1.571, 128.218, 20.967, 14.446, 1.208, 0.345, 0.136, 2.48, 130., 
  11.217, 646., 55.74, "", "", "", "", 2714., 21273., 1.836, 0.234, 2038., 
  0.176, 0.136, 7.4, "tests performed", "", "", "", "", "", "", "", "", "", 
  73.15, 1.1589616*^7, 375.564, 41.8, 18.571, 12.849, 42658.576, 0.2, 
  114.898, 4.29, 25.1, 31.4, "", 5.64, 81.63, 0.931}, 
 {"BEL", "Europe", "Belgium", "2020-03-19", 1795., 309., 211.571, 21., 7., 
  2.571, 154.88, 26.662, 18.255, 1.812, 0.604, 0.222, 2.42, 164., 14.151, 
  840., 72.479, "", "", "", "", 3395., 24668., 2.128, 0.293, 2317., 0.2, 
  0.155, 6.5, "tests performed", "", "", "", "", "", "", "", "", "", 73.15, 
  1.1589616*^7, 375.564, 41.8, 18.571, 12.849, 42658.576, 0.2, 114.898, 4.29, 
  25.1, 31.4, "", 5.64, 81.63, 0.931}, {"BEL", "Europe", "Belgium", 
  "2020-03-20", 2257., 462., 242.571, 37., 16., 4.857, 194.743, 39.863, 
  20.93, 3.193, 1.381, 0.419, 2.33, 229., 19.759, 1108., 95.603, "", "", "", 
  "", 3120., 27788., 2.398, 0.269, 2402., 0.207, 0.183, 5.5, 
  "tests performed", "", "", "", "", "", "", "", "", "", 81.48, 1.1589616*^7, 
  375.564, 41.8, 18.571, 12.849, 42658.576, 0.2, 114.898, 4.29, 25.1, 31.4, 
  "", 5.64, 81.63, 0.931}, {"BEL", "Europe", "Belgium", "2020-03-21", 2815., 
  558., 303.714, 67., 30., 9., 242.89, 48.147, 26.206, 5.781, 2.589, 0.777, 
  2.3, 290., 25.022, 1384., 119.417, "", "", "", "", 2276., 30064., 2.594, 
  0.196, 2417., 0.209, 0.21, 4.8, "tests performed", "", "", "", "", "", "", 
  "", "", "", 81.48, 1.1589616*^7, 375.564, 41.8, 18.571, 12.849, 42658.576, 
  0.2, 114.898, 4.29, 25.1, 31.4, "", 5.64, 81.63, 0.931}, 
 {"BEL", "Europe", "Belgium", "2020-03-22", 3401., 586., 359.286, 75., 8., 
  10.143, 293.452, 50.563, 31.001, 6.471, 0.69, 0.875, 2.26, 326., 28.129, 
  1661., 143.318, "", "", 1532.885, 132.264, 1414., 31478., 2.716, 0.122, 
  2438., 0.21, 0.222, 4.5, "tests performed", "", "", "", "", "", "", "", "", 
  "", 81.48, 1.1589616*^7, 375.564, 41.8, 18.571, 12.849, 42658.576, 0.2, 
  114.898, 4.29, 25.1, 31.4, "", 5.64, 81.63, 0.931}, 
 {"BEL", "Europe", "Belgium", "2020-03-23", 3743., 342., 383.571, 88., 13., 
  11.857, 322.962, 29.509, 33.096, 7.593, 1.122, 1.023, 2.22, 385., 33.219, 
  1883., 162.473, "", "", "", "", 3322., 34800., 3.003, 0.287, 2642., 0.228, 
  0.251, 4., "tests performed", "", "", "", "", "", "", "", "", "", 81.48, 
  1.1589616*^7, 375.564, 41.8, 18.571, 12.849, 42658.576, 0.2, 114.898, 4.29, 
  25.1, 31.4, "", 5.64, 81.63, 0.931}, {"BEL", "Europe", "Belgium", 
  "2020-03-24", 4269., 526., 432.286, 122., 34., 16., 368.347, 45.385, 
  37.299, 10.527, 2.934, 1.381, 2.19, 487., 42.02, 2204., 190.17, "", "", "", 
  "", 3975., 38775., 3.346, 0.343, 2888., 0.249, 0.274, 3.6, 
  "tests performed", "", "", "", "", "", "", "", "", "", 81.48, 1.1589616*^7, 
  375.564, 41.8, 18.571, 12.849, 42658.576, 0.2, 114.898, 4.29, 25.1, 31.4, 
  "", 5.64, 81.63, 0.931}, {"BEL", "Europe", "Belgium", "2020-03-25", 4937., 
  668., 493., 178., 56., 23.429, 425.985, 57.638, 42.538, 15.359, 4.832, 
  2.022, 2.15, 612., 52.806, 2721., 234.779, "", "", "", "", 4282., 43057., 
  3.715, 0.369, 3112., 0.269, 0.294, 3.4, "tests performed", "", "", "", "", 
  "", "", "", "", "", 81.48, 1.1589616*^7, 375.564, 41.8, 18.571, 12.849, 
  42658.576, 0.2, 114.898, 4.29, 25.1, 31.4, "", 5.64, 81.63, 0.931}, 
 {"BEL", "Europe", "Belgium", "2020-03-26", 6235., 1298., 634.286, 220., 42., 
  28.429, 537.982, 111.997, 54.729, 18.983, 3.624, 2.453, 2.1, 699., 60.313, 
  3111., 268.43, "", "", "", "", 4363., 47420., 4.092, 0.376, 3250., 0.28, 
  0.312, 3.2, "tests performed", "", "", "", "", "", "", "", "", "", 81.48, 
  1.1589616*^7, 375.564, 41.8, 18.571, 12.849, 42658.576, 0.2, 114.898, 4.29, 
  25.1, 31.4, "", 5.64, 81.63, 0.931}, {"BEL", "Europe", "Belgium", 
  "2020-03-27", 7284., 1049., 718.143, 289., 69., 36., 628.494, 90.512, 
  61.964, 24.936, 5.954, 3.106, 2.01, 789., 68.078, 3649., 314.851, "", "", 
  "", "", 4930., 52350., 4.517, 0.425, 3509., 0.303, 0.319, 3.1, 
  "tests performed", "", "", "", "", "", "", "", "", "", 81.48, 1.1589616*^7, 
  375.564, 41.8, 18.571, 12.849, 42658.576, 0.2, 114.898, 4.29, 25.1, 31.4, 
  "", 5.64, 81.63, 0.931}, {"BEL", "Europe", "Belgium", "2020-03-28", 9134., 
  1850., 902.714, 353., 64., 40.857, 788.119, 159.626, 77.89, 30.458, 5.522, 
  3.525, 1.96, 867., 74.808, 4088., 352.73, "", "", "", "", 3850., 56200., 
  4.849, 0.332, 3734., 0.322, 0.324, 3.1, "tests performed", "", "", "", "", 
  "", "", "", "", "", 81.48, 1.1589616*^7, 375.564, 41.8, 18.571, 12.849, 
  42658.576, 0.2, 114.898, 4.29, 25.1, 31.4, "", 5.64, 81.63, 0.931}, 
 {"BEL", "Europe", "Belgium", "2020-03-29", 10836., 1702., 1062.143, 431., 
  78., 50.857, 934.975, 146.856, 91.646, 37.188, 6.73, 4.388, 1.87, 961., 
  82.919, 4536., 391.385, "", "", 3511.353, 302.974, 2419., 58619., 5.058, 
  0.209, 3877., 0.335, 0.327, 3.1, "tests performed", "", "", "", "", "", "", 
  "", "", "", 81.48, 1.1589616*^7, 375.564, 41.8, 18.571, 12.849, 42658.576, 
  0.2, 114.898, 4.29, 25.1, 31.4, "", 5.64, 81.63, 0.931}, 
 {"BEL", "Europe", "Belgium", "2020-03-30", 11899., 1063., 1165.143, 513., 
  82., 60.714, 1026.695, 91.72, 100.533, 44.264, 7.075, 5.239, 1.78, 1021., 
  88.096, 4897., 422.533, "", "", "", "", 4101., 62720., 5.412, 0.354, 3989., 
  0.344, 0.325, 3.1, "tests performed", "", "", "", "", "", "", "", "", "", 
  81.48, 1.1589616*^7, 375.564, 41.8, 18.571, 12.849, 42658.576, 0.2, 
  114.898, 4.29, 25.1, 31.4, "", 5.64, 81.63, 0.931}, 
 {"BEL", "Europe", "Belgium", "2020-03-31", 12775., 876., 1215.143, 705., 
  192., 83.286, 1102.28, 75.585, 104.848, 60.83, 16.567, 7.186, 1.68, 1088., 
  93.877, 4988., 430.385, "", "", "", "", 6432., 69152., 5.967, 0.555, 4340., 
  0.374, 0.318, 3.1, "tests performed", "", "", "", "", "", "", "", "", "", 
  81.48, 1.1589616*^7, 375.564, 41.8, 18.571, 12.849, 42658.576, 0.2, 
  114.898, 4.29, 25.1, 31.4, "", 5.64, 81.63, 0.931}, 
 {"BEL", "Europe", "Belgium", "2020-04-01", 13964., 1189., 1289.571, 828., 
  123., 92.857, 1204.872, 102.592, 111.27, 71.443, 10.613, 8.012, 1.59, 
  1144., 98.709, 5219., 450.317, "", "", "", "", 5891., 75043., 6.475, 0.508, 
  4569., 0.394, 0.311, 3.2, "tests performed", "", "", "", "", "", "", "", 
  "", "", 81.48, 1.1589616*^7, 375.564, 41.8, 18.571, 12.849, 42658.576, 0.2, 
  114.898, 4.29, 25.1, 31.4, "", 5.64, 81.63, 0.931}, 
 {"BEL", "Europe", "Belgium", "2020-04-02", 15348., 1384., 1301.857, 1011., 
  183., 113., 1324.289, 119.417, 112.33, 87.233, 15.79, 9.75, 1.51, 1205., 
  103.972, 5398., 465.762, "", "", "", "", 6088., 81131., 7., 0.525, 4816., 
  0.416, 0.302, 3.3, "tests performed", "", "", "", "", "", "", "", "", "", 
  81.48, 1.1589616*^7, 375.564, 41.8, 18.571, 12.849, 42658.576, 0.2, 
  114.898, 4.29, 25.1, 31.4, "", 5.64, 81.63, 0.931}, 
 {"BEL", "Europe", "Belgium", "2020-04-03", 16770., 1422., 1355.143, 1143., 
  132., 122., 1446.985, 122.696, 116.927, 98.623, 11.39, 10.527, 1.43, 1256., 
  108.373, 5562., 479.912, "", "", "", "", 6718., 87849., 7.58, 0.58, 5071., 
  0.438, 0.297, 3.4, "tests performed", "", "", "", "", "", "", "", "", "", 
  81.48, 1.1589616*^7, 375.564, 41.8, 18.571, 12.849, 42658.576, 0.2, 
  114.898, 4.29, 25.1, 31.4, "", 5.64, 81.63, 0.931}, 
 {"BEL", "Europe", "Belgium", "2020-04-04", 18431., 1661., 1328.143, 1283., 
  140., 132.857, 1590.303, 143.318, 114.598, 110.703, 12.08, 11.463, 1.38, 
  1261., 108.804, 5531., 477.238, "", "", "", "", 5368., 93217., 8.043, 
  0.463, 5288., 0.456, 0.29, 3.4, "tests performed", "", "", "", "", "", "", 
  "", "", "", 81.48, 1.1589616*^7, 375.564, 41.8, 18.571, 12.849, 42658.576, 
  0.2, 114.898, 4.29, 25.1, 31.4, "", 5.64, 81.63, 0.931}, 
 {"BEL", "Europe", "Belgium", "2020-04-05", 19691., 1260., 1265., 1447., 
  164., 145.143, 1699.021, 108.718, 109.149, 124.853, 14.151, 12.524, 1.35, 
  1267., 109.322, 5620., 484.917, "", "", 3564.662, 307.574, 3828., 97045., 
  8.373, 0.33, 5489., 0.474, 0.282, 3.5, "tests performed", "", "", "", "", 
  "", "", "", "", "", 81.48, 1.1589616*^7, 375.564, 41.8, 18.571, 12.849, 
  42658.576, 0.2, 114.898, 4.29, 25.1, 31.4, "", 5.64, 81.63, 0.931}, 
 {"BEL", "Europe", "Belgium", "2020-04-06", 20814., 1123., 1273.571, 1632., 
  185., 159.857, 1795.918, 96.897, 109.889, 140.816, 15.963, 13.793, 1.32, 
  1260., 108.718, 5759., 496.91, "", "", "", "", 5840., 102885., 8.877, 
  0.504, 5738., 0.495, 0.273, 3.7, "tests performed", "", "", "", "", "", "", 
  "", "", "", 81.48, 1.1589616*^7, 375.564, 41.8, 18.571, 12.849, 42658.576, 
  0.2, 114.898, 4.29, 25.1, 31.4, "", 5.64, 81.63, 0.931}, 
 {"BEL", "Europe", "Belgium", "2020-04-07", 22194., 1380., 1345.571, 2035., 
  403., 190., 1914.99, 119.072, 116.101, 175.588, 34.773, 16.394, 1.29, 
  1276., 110.099, 5710., 492.682, "", "", "", "", 7509., 110394., 9.525, 
  0.648, 5892., 0.508, 0.267, 3.7, "tests performed", "", "", "", "", "", "", 
  "", "", "", 81.48, 1.1589616*^7, 375.564, 41.8, 18.571, 12.849, 42658.576, 
  0.2, 114.898, 4.29, 25.1, 31.4, "", 5.64, 81.63, 0.931}, 
 {"BEL", "Europe", "Belgium", "2020-04-08", 23403., 1209., 1348.429, 2240., 
  205., 201.714, 2019.308, 104.318, 116.348, 193.276, 17.688, 17.405, 1.24, 
  1286., 110.961, 5620., 484.917, "", "", "", "", 7972., 118366., 10.213, 
  0.688, 6189., 0.534, 0.256, 3.9, "tests performed", "", "", "", "", "", "", 
  "", "", "", 81.48, 1.1589616*^7, 375.564, 41.8, 18.571, 12.849, 42658.576, 
  0.2, 114.898, 4.29, 25.1, 31.4, "", 5.64, 81.63, 0.931}, 
 {"BEL", "Europe", "Belgium", "2020-04-09", 24983., 1580., 1376.429, 2523., 
  283., 216., 2155.637, 136.329, 118.764, 217.695, 24.418, 18.637, 1.2, 
  1279., 110.357, 5640., 486.643, "", "", "", "", 8224., 126590., 10.923, 
  0.71, 6494., 0.56, 0.248, 4., "tests performed", "", "", "", "", "", "", 
  "", "", "", 81.48, 1.1589616*^7, 375.564, 41.8, 18.571, 12.849, 42658.576, 
  0.2, 114.898, 4.29, 25.1, 31.4, "", 5.64, 81.63, 0.931}, 
 {"BEL", "Europe", "Belgium", "2020-04-10", 26667., 1684., 1413.857, 3019., 
  496., 268., 2300.939, 145.302, 121.993, 260.492, 42.797, 23.124, 1.16, 
  1262., 108.891, 5663., 488.627, "", "", "", "", 8537., 135127., 11.659, 
  0.737, 6754., 0.583, 0.237, 4.2, "tests performed", "", "", "", "", "", "", 
  "", "", "", 81.48, 1.1589616*^7, 375.564, 41.8, 18.571, 12.849, 42658.576, 
  0.2, 114.898, 4.29, 25.1, 31.4, "", 5.64, 81.63, 0.931}, 
 {"BEL", "Europe", "Belgium", "2020-04-11", 28018., 1351., 1369.571, 3346., 
  327., 294.714, 2417.509, 116.57, 118.172, 288.707, 28.215, 25.429, 1.13, 
  1251., 107.941, 5538., 477.842, "", "", "", "", 8148., 143275., 12.362, 
  0.703, 7151., 0.617, 0.225, 4.4, "tests performed", "", "", "", "", "", "", 
  "", "", "", 81.48, 1.1589616*^7, 375.564, 41.8, 18.571, 12.849, 42658.576, 
  0.2, 114.898, 4.29, 25.1, 31.4, "", 5.64, 81.63, 0.931}, 
 {"BEL", "Europe", "Belgium", "2020-04-12", 29647., 1629., 1422.286, 3600., 
  254., 307.571, 2558.066, 140.557, 122.721, 310.623, 21.916, 26.539, 1.11, 
  1253., 108.114, 5542., 478.187, "", "", 2825.377, 243.785, 7287., 150562., 
  12.991, 0.629, 7645., 0.66, 0.219, 4.6, "tests performed", "", "", "", "", 
  "", "", "", "", "", 81.48, 1.1589616*^7, 375.564, 41.8, 18.571, 12.849, 
  42658.576, 0.2, 114.898, 4.29, 25.1, 31.4, "", 5.64, 81.63, 0.931}, 
 {"BEL", "Europe", "Belgium", "2020-04-13", 30589., 942., 1396.429, 3903., 
  303., 324.429, 2639.345, 81.28, 120.49, 336.767, 26.144, 27.993, 1.09, 
  1226., 105.784, 5554., 479.222, "", "", "", "", 6698., 157260., 13.569, 
  0.578, 7768., 0.67, 0.21, 4.8, "tests performed", "", "", "", "", "", "", 
  "", "", "", 81.48, 1.1589616*^7, 375.564, 41.8, 18.571, 12.849, 42658.576, 
  0.2, 114.898, 4.29, 25.1, 31.4, "", 5.64, 81.63, 0.931}, 
 {"BEL", "Europe", "Belgium", "2020-04-14", 31119., 530., 1275., 4157., 254., 
  303.143, 2685.076, 45.731, 110.012, 358.683, 21.916, 26.156, 1.07, 1204., 
  103.886, 5532., 477.324, "", "", "", "", 8163., 165423., 14.273, 0.704, 
  7861., 0.678, 0.199, 5., "tests performed", "", "", "", "", "", "", "", "", 
  "", 81.48, 1.1589616*^7, 375.564, 41.8, 18.571, 12.849, 42658.576, 0.2, 
  114.898, 4.29, 25.1, 31.4, "", 5.64, 81.63, 0.931}, 
 {"BEL", "Europe", "Belgium", "2020-04-15", 33573., 2454., 1452.857, 4440., 
  283., 314.286, 2896.817, 211.741, 125.359, 383.102, 24.418, 27.118, 1.06, 
  1182., 101.988, 5331., 459.981, "", "", "", "", 10984., 176407., 15.221, 
  0.948, 8292., 0.715, 0.192, 5.2, "tests performed", "", "", "", "", "", "", 
  "", "", "", 81.48, 1.1589616*^7, 375.564, 41.8, 18.571, 12.849, 42658.576, 
  0.2, 114.898, 4.29, 25.1, 31.4, "", 5.64, 81.63, 0.931}, 
 {"BEL", "Europe", "Belgium", "2020-04-16", 34809., 1236., 1403.714, 4857., 
  417., 333.429, 3003.464, 106.647, 121.118, 419.082, 35.98, 28.77, 1.02, 
  1150., 99.227, 5181., 447.038, "", "", "", "", 10742., 187149., 16.148, 
  0.927, 8651., 0.746, 0.178, 5.6, "tests performed", "", "", "", "", "", "", 
  "", "", "", 81.48, 1.1589616*^7, 375.564, 41.8, 18.571, 12.849, 42658.576, 
  0.2, 114.898, 4.29, 25.1, 31.4, "", 5.64, 81.63, 0.931}, 
 {"BEL", "Europe", "Belgium", "2020-04-17", 36138., 1329., 1353., 5163., 
  306., 306.286, 3118.136, 114.672, 116.742, 445.485, 26.403, 26.428, 0.98, 
  1119., 96.552, 5088., 439.014, "", "", "", "", 11300., 198449., 17.123, 
  0.975, 9046., 0.781, 0.166, 6., "tests performed", "", "", "", "", "", "", 
  "", "", "", 81.48, 1.1589616*^7, 375.564, 41.8, 18.571, 12.849, 42658.576, 
  0.2, 114.898, 4.29, 25.1, 31.4, "", 5.64, 81.63, 0.931}, 
 {"BEL", "Europe", "Belgium", "2020-04-18", 37183., 1045., 1309.286, 5453., 
  290., 301., 3208.303, 90.167, 112.971, 470.507, 25.022, 25.972, 0.96, 
  1081., 93.273, 4889., 421.843, "", "", "", "", 10312., 208761., 18.013, 
  0.89, 9355., 0.807, 0.159, 6.3, "tests performed", "", "", "", "", "", "", 
  "", "", "", 81.48, 1.1589616*^7, 375.564, 41.8, 18.571, 12.849, 42658.576, 
  0.2, 114.898, 4.29, 25.1, 31.4, "", 5.64, 81.63, 0.931}, 
 {"BEL", "Europe", "Belgium", "2020-04-19", 38496., 1313., 1264.143, 5683., 
  230., 297.571, 3321.594, 113.291, 109.075, 490.353, 19.845, 25.676, 0.94, 
  1071., 92.41, 4940., 426.244, "", "", 1933.205, 166.805, 7200., 215961., 
  18.634, 0.621, 9343., 0.806, 0.15, 6.7, "tests performed", "", "", "", "", 
  "", "", "", "", "", 81.48, 1.1589616*^7, 375.564, 41.8, 18.571, 12.849, 
  42658.576, 0.2, 114.898, 4.29, 25.1, 31.4, "", 5.64, 81.63, 0.931}, 
 {"BEL", "Europe", "Belgium", "2020-04-20", 39983., 1487., 1342., 5828., 
  145., 275., 3449.899, 128.305, 115.793, 502.864, 12.511, 23.728, 0.93, 
  1079., 93.101, 4996., 431.076, "", "", "", "", 11916., 227877., 19.662, 
  1.028, 10088., 0.87, 0.144, 6.9, "tests performed", "", "", "", "", "", "", 
  "", "", "", 81.48, 1.1589616*^7, 375.564, 41.8, 18.571, 12.849, 42658.576, 
  0.2, 114.898, 4.29, 25.1, 31.4, "", 5.64, 81.63, 0.931}, 
 {"BEL", "Europe", "Belgium", "2020-04-21", 40956., 973., 1405.286, 5998., 
  170., 263., 3533.853, 83.954, 121.254, 517.532, 14.668, 22.693, 0.91, 
  1020., 88.01, 4765., 411.144, "", "", "", "", 10878., 238755., 20.601, 
  0.939, 10476., 0.904, 0.133, 7.5, "tests performed", "", "", "", "", "", 
  "", "", "", "", 81.48, 1.1589616*^7, 375.564, 41.8, 18.571, 12.849, 
  42658.576, 0.2, 114.898, 4.29, 25.1, 31.4, "", 5.64, 81.63, 0.931}, 
 {"BEL", "Europe", "Belgium", "2020-04-22", 41889., 933., 1188., 6262., 264., 
  260.286, 3614.356, 80.503, 102.506, 540.311, 22.779, 22.459, 0.87, 993., 
  85.68, 4527., 390.608, "", "", "", "", 15588., 254343., 21.946, 1.345, 
  11134., 0.961, 0.12, 8.3, "tests performed", "", "", "", "", "", "", "", 
  "", "", 81.48, 1.1589616*^7, 375.564, 41.8, 18.571, 12.849, 42658.576, 0.2, 
  114.898, 4.29, 25.1, 31.4, "", 5.64, 81.63, 0.931}, 
 {"BEL", "Europe", "Belgium", "2020-04-23", 42797., 908., 1141.143, 6490., 
  228., 233.286, 3692.702, 78.346, 98.463, 559.984, 19.673, 20.129, 0.84, 
  970., 83.696, 4353., 375.595, "", "", "", "", 17379., 271722., 23.445, 1.5, 
  12082., 1.042, 0.106, 9.4, "tests performed", "", "", "", "", "", "", "", 
  "", "", 81.48, 1.1589616*^7, 375.564, 41.8, 18.571, 12.849, 42658.576, 0.2, 
  114.898, 4.29, 25.1, 31.4, "", 5.64, 81.63, 0.931}, 
 {"BEL", "Europe", "Belgium", "2020-04-24", 44293., 1496., 1165., 6679., 
  189., 216.571, 3821.783, 129.081, 100.521, 576.292, 16.308, 18.687, 0.82, 
  934., 80.589, 4195., 361.962, "", "", "", "", 19068., 290790., 25.091, 
  1.645, 13192., 1.138, 0.091, 11., "tests performed", "", "", "", "", "", 
  "", "", "", "", 81.48, 1.1589616*^7, 375.564, 41.8, 18.571, 12.849, 
  42658.576, 0.2, 114.898, 4.29, 25.1, 31.4, "", 5.64, 81.63, 0.931}, 
 {"BEL", "Europe", "Belgium", "2020-04-25", 45325., 1032., 1163.143, 6917., 
  238., 209.143, 3910.828, 89.045, 100.361, 596.827, 20.536, 18.046, 0.79, 
  901., 77.742, 3957., 341.426, "", "", "", "", 17193., 307983., 26.574, 
  1.483, 14175., 1.223, 0.078, 12.8, "tests performed", "", "", "", "", "", 
  "", "", "", "", 81.48, 1.1589616*^7, 375.564, 41.8, 18.571, 12.849, 
  42658.576, 0.2, 114.898, 4.29, 25.1, 31.4, "", 5.64, 81.63, 0.931}, 
 {"BEL", "Europe", "Belgium", "2020-04-26", 46134., 809., 1091.143, 7094., 
  177., 201.571, 3980.632, 69.804, 94.148, 612.1, 15.272, 17.392, 0.76, 903., 
  77.915, 3968., 342.375, "", "", 1410.174, 121.676, 13879., 321862., 27.772, 
  1.198, 15129., 1.305, 0.071, 14.1, "tests performed", "", "", "", "", "", 
  "", "", "", "", 81.48, 1.1589616*^7, 375.564, 41.8, 18.571, 12.849, 
  42658.576, 0.2, 114.898, 4.29, 25.1, 31.4, "", 5.64, 81.63, 0.931}, 
 {"BEL", "Europe", "Belgium", "2020-04-27", 46687., 553., 957.714, 7207., 
  113., 197., 4028.347, 47.715, 82.636, 621.85, 9.75, 16.998, 0.74, 876., 
  75.585, 3976., 343.066, "", "", "", "", 17472., 339334., 29.279, 1.508, 
  15922., 1.374, 0.06, 16.7, "tests performed", "", "", "", "", "", "", "", 
  "", "", 81.48, 1.1589616*^7, 375.564, 41.8, 18.571, 12.849, 42658.576, 0.2, 
  114.898, 4.29, 25.1, 31.4, "", 5.64, 81.63, 0.931}, 
 {"BEL", "Europe", "Belgium", "2020-04-28", 47334., 647., 911.143, 7331., 
  124., 190.429, 4084.173, 55.826, 78.617, 632.549, 10.699, 16.431, 0.72, 
  797., 68.768, 3733., 322.099, "", "", "", "", 20371., 359705., 31.037, 
  1.758, 17279., 1.491, 0.054, 18.5, "tests performed", "", "", "", "", "", 
  "", "", "", "", 81.48, 1.1589616*^7, 375.564, 41.8, 18.571, 12.849, 
  42658.576, 0.2, 114.898, 4.29, 25.1, 31.4, "", 5.64, 81.63, 0.931}, 
 {"BEL", "Europe", "Belgium", "2020-04-29", 47859., 525., 852.857, 7501., 
  170., 177., 4129.472, 45.299, 73.588, 647.217, 14.668, 15.272, 0.7, 769., 
  66.353, 3609., 311.399, "", "", "", "", 22660., 382365., 32.992, 1.955, 
  18289., 1.578, 0.045, 22.2, "tests performed", "", "", "", "", "", "", "", 
  "", "", 81.48, 1.1589616*^7, 375.564, 41.8, 18.571, 12.849, 42658.576, 0.2, 
  114.898, 4.29, 25.1, 31.4, "", 5.64, 81.63, 0.931}, 
 {"BEL", "Europe", "Belgium", "2020-04-30", 48519., 660., 817.429, 7594., 
  93., 157.714, 4186.42, 56.948, 70.531, 655.242, 8.024, 13.608, 0.67, 749., 
  64.627, 3386., 292.158, "", "", "", "", 24870., 407235., 35.138, 2.146, 
  19359., 1.67, 0.039, 25.6, "tests performed", "", "", "", "", "", "", "", 
  "", "", 81.48, 1.1589616*^7, 375.564, 41.8, 18.571, 12.849, 42658.576, 0.2, 
  114.898, 4.29, 25.1, 31.4, "", 5.64, 81.63, 0.931}, 
 {"BEL", "Europe", "Belgium", "2020-05-01", 49032., 513., 677., 7703., 109., 
  146.286, 4230.684, 44.264, 58.414, 664.647, 9.405, 12.622, 0.65, 690., 
  59.536, 3109., 268.257, "", "", "", "", 23551., 430786., 37.17, 2.032, 
  19999., 1.726, 0.033, 30.3, "tests performed", "", "", "", "", "", "", "", 
  "", "", 81.48, 1.1589616*^7, 375.564, 41.8, 18.571, 12.849, 42658.576, 0.2, 
  114.898, 4.29, 25.1, 31.4, "", 5.64, 81.63, 0.931}, 
 {"BEL", "Europe", "Belgium", "2020-05-02", 49517., 485., 598.857, 7765., 
  62., 121.143, 4272.532, 41.848, 51.672, 669.996, 5.35, 10.453, 0.65, 684., 
  59.018, 3080., 265.755, "", "", "", "", 16482., 447268., 38.592, 1.422, 
  19898., 1.717, 0.031, 32.3, "tests performed", "", "", "", "", "", "", "", 
  "", "", 81.48, 1.1589616*^7, 375.564, 41.8, 18.571, 12.849, 42658.576, 0.2, 
  114.898, 4.29, 25.1, 31.4, "", 5.64, 81.63, 0.931}, 
 {"BEL", "Europe", "Belgium", "2020-05-03", 49906., 389., 538.857, 7844., 
  79., 107.143, 4306.096, 33.565, 46.495, 676.813, 6.816, 9.245, 0.65, 655., 
  56.516, 3044., 262.649, "", "", 896.195, 77.327, 13430., 460698., 39.751, 
  1.159, 19834., 1.711, 0.029, 34.5, "tests performed", "", "", "", "", "", 
  "", "", "", "", 81.48, 1.1589616*^7, 375.564, 41.8, 18.571, 12.849, 
  42658.576, 0.2, 114.898, 4.29, 25.1, 31.4, "", 5.64, 81.63, 0.931}, 
 {"BEL", "Europe", "Belgium", "2020-05-04", 50267., 361., 511.429, 7924., 
  80., 102.429, 4337.245, 31.149, 44.128, 683.715, 6.903, 8.838, 0.66, 646., 
  55.74, 3080., 265.755, "", "", "", "", 23199., 483897., 41.753, 2.002, 
  20652., 1.782, 0.027, 37., "tests performed", "", "", "", "", "", "", "", 
  "", "", 81.48, 1.1589616*^7, 375.564, 41.8, 18.571, 12.849, 42658.576, 0.2, 
  114.898, 4.29, 25.1, 31.4, "", 5.64, 81.63, 0.931}, 
 {"BEL", "Europe", "Belgium", "2020-05-05", 50509., 242., 453.571, 8016., 
  92., 97.857, 4358.125, 20.881, 39.136, 691.654, 7.938, 8.444, 0.68, 582., 
  50.217, 2868., 247.463, "", "", "", "", 21521., 505418., 43.61, 1.857, 
  20816., 1.796, 0.026, 38.5, "tests performed", "", "", "", "", "", "", "", 
  "", "", 78.7, 1.1589616*^7, 375.564, 41.8, 18.571, 12.849, 42658.576, 0.2, 
  114.898, 4.29, 25.1, 31.4, "", 5.64, 81.63, 0.931}, 
 {"BEL", "Europe", "Belgium", "2020-05-06", 50781., 272., 417.429, 8339., 
  323., 119.714, 4381.595, 23.469, 36.017, 719.523, 27.87, 10.329, 0.69, 
  542., 46.766, 2699., 232.881, "", "", "", "", 20762., 526180., 45.401, 
  1.791, 20545., 1.773, 0.026, 38.5, "tests performed", "", "", "", "", "", 
  "", "", "", "", 78.7, 1.1589616*^7, 375.564, 41.8, 18.571, 12.849, 
  42658.576, 0.2, 114.898, 4.29, 25.1, 31.4, "", 5.64, 81.63, 0.931}, 
 {"BEL", "Europe", "Belgium", "2020-05-07", 51420., 639., 414.429, 8415., 
  76., 117.286, 4436.73, 55.136, 35.759, 726.081, 6.558, 10.12, 0.71, 508., 
  43.832, 2555., 220.456, "", "", "", "", 22031., 548211., 47.302, 1.901, 
  20139., 1.738, 0.026, 38.5, "tests performed", "", "", "", "", "", "", "", 
  "", "", 78.7, 1.1589616*^7, 375.564, 41.8, 18.571, 12.849, 42658.576, 0.2, 
  114.898, 4.29, 25.1, 31.4, "", 5.64, 81.63, 0.931}, 
 {"BEL", "Europe", "Belgium", "2020-05-08", 52011., 591., 425.571, 8521., 
  106., 116.857, 4487.724, 50.994, 36.72, 735.227, 9.146, 10.083, 0.72, 502., 
  43.315, 2381., 205.443, "", "", "", "", 25882., 574093., 49.535, 2.233, 
  20472., 1.766, 0.028, 35.7, "tests performed", "", "", "", "", "", "", "", 
  "", "", 78.7, 1.1589616*^7, 375.564, 41.8, 18.571, 12.849, 42658.576, 0.2, 
  114.898, 4.29, 25.1, 31.4, "", 5.64, 81.63, 0.931}, 
 {"BEL", "Europe", "Belgium", "2020-05-09", 52596., 585., 439.857, 8581., 
  60., 116.571, 4538.2, 50.476, 37.953, 740.404, 5.177, 10.058, 0.73, 475., 
  40.985, 2222., 191.723, "", "", "", "", 21012., 595105., 51.348, 1.813, 
  21120., 1.822, 0.027, 37., "tests performed", "", "", "", "", "", "", "", 
  "", "", 78.7, 1.1589616*^7, 375.564, 41.8, 18.571, 12.849, 42658.576, 0.2, 
  114.898, 4.29, 25.1, 31.4, "", 5.64, 81.63, 0.931}, 
 {"BEL", "Europe", "Belgium", "2020-05-10", 53081., 485., 453.571, 8656., 
  75., 116., 4580.048, 41.848, 39.136, 746.875, 6.471, 10.009, 0.72, 477., 
  41.158, 2222., 191.723, "", "", 627.638, 54.155, 12301., 607406., 52.41, 
  1.061, 20958., 1.808, 0.028, 35.7, "tests performed", "", "", "", "", "", 
  "", "", "", "", 78.7, 1.1589616*^7, 375.564, 41.8, 18.571, 12.849, 
  42658.576, 0.2, 114.898, 4.29, 25.1, 31.4, "", 5.64, 81.63, 0.931}, 
 {"BEL", "Europe", "Belgium", "2020-05-11", 53449., 368., 454.571, 8707., 
  51., 111.857, 4611.801, 31.753, 39.222, 751.276, 4.4, 9.651, 0.72, 465., 
  40.122, 2230., 192.414, "", "", "", "", 11055., 618461., 53.363, 0.954, 
  19223., 1.659, 0.029, 34.5, "tests performed", "", "", "", "", "", "", "", 
  "", "", 75., 1.1589616*^7, 375.564, 41.8, 18.571, 12.849, 42658.576, 0.2, 
  114.898, 4.29, 25.1, 31.4, "", 5.64, 81.63, 0.931}, 
 {"BEL", "Europe", "Belgium", "2020-05-12", 53779., 330., 467.143, 8761., 
  54., 106.429, 4640.275, 28.474, 40.307, 755.935, 4.659, 9.183, 0.71, 427., 
  36.843, 2085., 179.902, "", "", "", "", 20515., 638976., 55.133, 1.77, 
  19080., 1.646, 0.028, 35.7, "tests performed", "", "", "", "", "", "", "", 
  "", "", 75., 1.1589616*^7, 375.564, 41.8, 18.571, 12.849, 42658.576, 0.2, 
  114.898, 4.29, 25.1, 31.4, "", 5.64, 81.63, 0.931}, 
 {"BEL", "Europe", "Belgium", "2020-05-13", 53981., 202., 457.143, 8843., 
  82., 72., 4657.704, 17.429, 39.444, 763.011, 7.075, 6.212, 0.7, 407., 
  35.118, 1966., 169.635, "", "", "", "", 23140., 662116., 57.13, 1.997, 
  19419., 1.676, 0.026, 38.5, "tests performed", "", "", "", "", "", "", "", 
  "", "", 75., 1.1589616*^7, 375.564, 41.8, 18.571, 12.849, 42658.576, 0.2, 
  114.898, 4.29, 25.1, 31.4, "", 5.64, 81.63, 0.931}, 
 {"BEL", "Europe", "Belgium", "2020-05-14", 54288., 307., 409.714, 8903., 
  60., 69.714, 4684.193, 26.489, 35.352, 768.188, 5.177, 6.015, 0.69, 380., 
  32.788, 1862., 160.661, "", "", "", "", 20263., 682379., 58.878, 1.748, 
  19167., 1.654, 0.025, 40., "tests performed", "", "", "", "", "", "", "", 
  "", "", 75., 1.1589616*^7, 375.564, 41.8, 18.571, 12.849, 42658.576, 0.2, 
  114.898, 4.29, 25.1, 31.4, "", 5.64, 81.63, 0.931}, 
 {"BEL", "Europe", "Belgium", "2020-05-15", 54644., 356., 376.143, 8959., 
  56., 62.571, 4714.91, 30.717, 32.455, 773.02, 4.832, 5.399, 0.7, 364., 
  31.407, 1750., 150.997, "", "", "", "", 20884., 703263., 60.68, 1.802, 
  18453., 1.592, 0.025, 40., "tests performed", "", "", "", "", "", "", "", 
  "", "", 75., 1.1589616*^7, 375.564, 41.8, 18.571, 12.849, 42658.576, 0.2, 
  114.898, 4.29, 25.1, 31.4, "", 5.64, 81.63, 0.931}, 
 {"BEL", "Europe", "Belgium", "2020-05-16", 54989., 345., 341.857, 9005., 
  46., 60.571, 4744.678, 29.768, 29.497, 776.989, 3.969, 5.226, 0.7, 345., 
  29.768, 1625., 140.212, "", "", "", "", 14425., 717688., 61.925, 1.245, 
  17512., 1.511, 0.025, 40., "tests performed", "", "", "", "", "", "", "", 
  "", "", 75., 1.1589616*^7, 375.564, 41.8, 18.571, 12.849, 42658.576, 0.2, 
  114.898, 4.29, 25.1, 31.4, "", 5.64, 81.63, 0.931}, 
 {"BEL", "Europe", "Belgium", "2020-05-17", 55280., 291., 314.143, 9052., 
  47., 56.571, 4769.787, 25.109, 27.106, 781.044, 4.055, 4.881, 0.7, 342., 
  29.509, 1614., 139.263, "", "", 431.501, 37.232, 10103., 727791., 62.797, 
  0.872, 17198., 1.484, 0.024, 41.7, "tests performed", "", "", "", "", "", 
  "", "", "", "", 75., 1.1589616*^7, 375.564, 41.8, 18.571, 12.849, 
  42658.576, 0.2, 114.898, 4.29, 25.1, 31.4, "", 5.64, 81.63, 0.931}, 
 {"BEL", "Europe", "Belgium", "2020-05-18", 55559., 279., 301.429, 9080., 
  28., 53.286, 4793.86, 24.073, 26.009, 783.46, 2.416, 4.598, 0.71, 345., 
  29.768, 1630., 140.643, "", "", "", "", 10710., 738501., 63.721, 0.924, 
  17149., 1.48, 0.023, 43.5, "tests performed", "", "", "", "", "", "", "", 
  "", "", 75., 1.1589616*^7, 375.564, 41.8, 18.571, 12.849, 42658.576, 0.2, 
  114.898, 4.29, 25.1, 31.4, "", 5.64, 81.63, 0.931}, 
 {"BEL", "Europe", "Belgium", "2020-05-19", 55791., 232., 287.429, 9108., 
  28., 49.571, 4813.878, 20.018, 24.801, 785.876, 2.416, 4.277, 0.72, 313., 
  27.007, 1527., 131.756, "", "", "", "", 16701., 755202., 65.162, 1.441, 
  16604., 1.433, 0.023, 43.5, "tests performed", "", "", "", "", "", "", "", 
  "", "", 75., 1.1589616*^7, 375.564, 41.8, 18.571, 12.849, 42658.576, 0.2, 
  114.898, 4.29, 25.1, 31.4, "", 5.64, 81.63, 0.931}, 
 {"BEL", "Europe", "Belgium", "2020-05-20", 55983., 192., 286., 9150., 42., 
  43.857, 4830.445, 16.567, 24.677, 789.5, 3.624, 3.784, 0.71, 277., 23.901, 
  1448., 124.939, "", "", "", "", 18759., 773961., 66.781, 1.619, 15978., 
  1.379, 0.024, 41.7, "tests performed", "", "", "", "", "", "", "", "", "", 
  75., 1.1589616*^7, 375.564, 41.8, 18.571, 12.849, 42658.576, 0.2, 114.898, 
  4.29, 25.1, 31.4, "", 5.64, 81.63, 0.931}, {"BEL", "Europe", "Belgium", 
  "2020-05-21", 56235., 252., 278.143, 9186., 36., 40.429, 4852.188, 21.744, 
  23.999, 792.606, 3.106, 3.488, 0.72, 268., 23.124, 1388., 119.762, "", "", 
  "", "", 9878., 783839., 67.633, 0.852, 14494., 1.251, 0.024, 41.7, 
  "tests performed", "", "", "", "", "", "", "", "", "", 75., 1.1589616*^7, 
  375.564, 41.8, 18.571, 12.849, 42658.576, 0.2, 114.898, 4.29, 25.1, 31.4, 
  "", 5.64, 81.63, 0.931}, {"BEL", "Europe", "Belgium", "2020-05-22", 56511., 
  276., 266.714, 9212., 26., 36.143, 4876.003, 23.814, 23.013, 794.849, 
  2.243, 3.119, 0.72, 259., 22.348, 1360., 117.346, "", "", "", "", 13278., 
  797117., 68.779, 1.146, 13408., 1.157, 0.024, 41.7, "tests performed", "", 
  "", "", "", "", "", "", "", "", 75., 1.1589616*^7, 375.564, 41.8, 18.571, 
  12.849, 42658.576, 0.2, 114.898, 4.29, 25.1, 31.4, "", 5.64, 81.63, 0.931}, 
 {"BEL", "Europe", "Belgium", "2020-05-23", 56810., 299., 260.143, 9237., 
  25., 33.143, 4901.802, 25.799, 22.446, 797.007, 2.157, 2.86, 0.73, 256., 
  22.089, 1296., 111.824, "", "", "", "", 9227., 806344., 69.575, 0.796, 
  12665., 1.093, 0.025, 40., "tests performed", "", "", "", "", "", "", "", 
  "", "", 75., 1.1589616*^7, 375.564, 41.8, 18.571, 12.849, 42658.576, 0.2, 
  114.898, 4.29, 25.1, 31.4, "", 5.64, 81.63, 0.931}, 
 {"BEL", "Europe", "Belgium", "2020-05-24", 57092., 282., 258.857, 9280., 
  43., 32.571, 4926.134, 24.332, 22.335, 800.717, 3.71, 2.81, 0.73, 251., 
  21.657, 1306., 112.687, "", "", 346.006, 29.855, 7022., 813366., 70.181, 
  0.606, 12225., 1.055, 0.026, 38.5, "tests performed", "", "", "", "", "", 
  "", "", "", "", 75., 1.1589616*^7, 375.564, 41.8, 18.571, 12.849, 
  42658.576, 0.2, 114.898, 4.29, 25.1, 31.4, "", 5.64, 81.63, 0.931}, 
 {"BEL", "Europe", "Belgium", "2020-05-25", 57342., 250., 254.714, 9312., 
  32., 33.143, 4947.705, 21.571, 21.978, 803.478, 2.761, 2.86, 0.72, 249., 
  21.485, 1304., 112.515, "", "", "", "", 9982., 823348., 71.042, 0.861, 
  12121., 1.046, 0.026, 38.5, "tests performed", "", "", "", "", "", "", "", 
  "", "", 75., 1.1589616*^7, 375.564, 41.8, 18.571, 12.849, 42658.576, 0.2, 
  114.898, 4.29, 25.1, 31.4, "", 5.64, 81.63, 0.931}, 
 {"BEL", "Europe", "Belgium", "2020-05-26", 57455., 113., 237.714, 9334., 
  22., 32.286, 4957.455, 9.75, 20.511, 805.376, 1.898, 2.786, 0.71, 223., 
  19.241, 1150., 99.227, "", "", "", "", 16225., 839573., 72.442, 1.4, 
  12053., 1.04, 0.025, 40., "tests performed", "", "", "", "", "", "", "", 
  "", "", 75., 1.1589616*^7, 375.564, 41.8, 18.571, 12.849, 42658.576, 0.2, 
  114.898, 4.29, 25.1, 31.4, "", 5.64, 81.63, 0.931}, 
 {"BEL", "Europe", "Belgium", "2020-05-27", 57592., 137., 229.857, 9364., 
  30., 30.571, 4969.276, 11.821, 19.833, 807.965, 2.589, 2.638, 0.71, 209., 
  18.033, 1050., 90.598, "", "", "", "", 17772., 857345., 73.975, 1.533, 
  11912., 1.028, 0.023, 43.5, "tests performed", "", "", "", "", "", "", "", 
  "", "", 75., 1.1589616*^7, 375.564, 41.8, 18.571, 12.849, 42658.576, 0.2, 
  114.898, 4.29, 25.1, 31.4, "", 5.64, 81.63, 0.931}, 
 {"BEL", "Europe", "Belgium", "2020-05-28", 57849., 257., 230.571, 9388., 
  24., 28.857, 4991.451, 22.175, 19.895, 810.035, 2.071, 2.49, 0.71, 187., 
  16.135, 939., 81.021, "", "", "", "", 13090., 870435., 75.105, 1.129, 
  12371., 1.067, 0.023, 43.5, "tests performed", "", "", "", "", "", "", "", 
  "", "", 75., 1.1589616*^7, 375.564, 41.8, 18.571, 12.849, 42658.576, 0.2, 
  114.898, 4.29, 25.1, 31.4, "", 5.64, 81.63, 0.931}, 
 {"BEL", "Europe", "Belgium", "2020-05-29", 58061., 212., 221.429, 9430., 
  42., 31.143, 5009.743, 18.292, 19.106, 813.659, 3.624, 2.687, 0.7, 173., 
  14.927, 892., 76.965, "", "", "", "", 13616., 884051., 76.28, 1.175, 
  12419., 1.072, 0.022, 45.5, "tests performed", "", "", "", "", "", "", "", 
  "", "", 75., 1.1589616*^7, 375.564, 41.8, 18.571, 12.849, 42658.576, 0.2, 
  114.898, 4.29, 25.1, 31.4, "", 5.64, 81.63, 0.931}, 
 {"BEL", "Europe", "Belgium", "2020-05-30", 58186., 125., 196.571, 9453., 
  23., 30.857, 5020.529, 10.786, 16.961, 815.644, 1.985, 2.662, 0.69, 168., 
  14.496, 823., 71.012, "", "", "", "", 9729., 893780., 77.119, 0.839, 
  12491., 1.078, 0.02, 50., "tests performed", "", "", "", "", "", "", "", 
  "", "", 75., 1.1589616*^7, 375.564, 41.8, 18.571, 12.849, 42658.576, 0.2, 
  114.898, 4.29, 25.1, 31.4, "", 5.64, 81.63, 0.931}, 
 {"BEL", "Europe", "Belgium", "2020-05-31", 58381., 195., 184.143, 9467., 
  14., 26.714, 5037.354, 16.825, 15.889, 816.852, 1.208, 2.305, 0.69, 164., 
  14.151, 818., 70.58, "", "", 246.428, 21.263, 6795., 900575., 77.705, 
  0.586, 12458., 1.075, 0.019, 52.6, "tests performed", "", "", "", "", "", 
  "", "", "", "", 75., 1.1589616*^7, 375.564, 41.8, 18.571, 12.849, 
  42658.576, 0.2, 114.898, 4.29, 25.1, 31.4, "", 5.64, 81.63, 0.931}, 
 {"BEL", "Europe", "Belgium", "2020-06-01", 58517., 136., 167.857, 9486., 
  19., 24.857, 5049.089, 11.735, 14.483, 818.491, 1.639, 2.145, 0.69, 166., 
  14.323, 821., 70.839, "", "", "", "", 5438., 906013., 78.175, 0.469, 
  11809., 1.019, 0.019, 52.6, "tests performed", "", "", "", "", "", "", "", 
  "", "", 75., 1.1589616*^7, 375.564, 41.8, 18.571, 12.849, 42658.576, 0.2, 
  114.898, 4.29, 25.1, 31.4, "", 5.64, 81.63, 0.931}, 
 {"BEL", "Europe", "Belgium", "2020-06-02", 58615., 98., 165.714, 9505., 19., 
  24.429, 5057.545, 8.456, 14.299, 820.131, 1.639, 2.108, 0.69, 172., 14.841, 
  821., 70.839, "", "", "", "", 10656., 916669., 79.094, 0.919, 11014., 0.95, 
  0.017, 58.8, "tests performed", "", "", "", "", "", "", "", "", "", 75., 
  1.1589616*^7, 375.564, 41.8, 18.571, 12.849, 42658.576, 0.2, 114.898, 4.29, 
  25.1, 31.4, "", 5.64, 81.63, 0.931}, {"BEL", "Europe", "Belgium", 
  "2020-06-03", 58685., 70., 156.143, 9522., 17., 22.571, 5063.585, 6.04, 
  13.473, 821.598, 1.467, 1.948, 0.69, 145., 12.511, 739., 63.764, "", "", 
  "", "", 14800., 931469., 80.371, 1.277, 10589., 0.914, 0.017, 58.8, 
  "tests performed", "", "", "", "", "", "", "", "", "", 75., 1.1589616*^7, 
  375.564, 41.8, 18.571, 12.849, 42658.576, 0.2, 114.898, 4.29, 25.1, 31.4, 
  "", 5.64, 81.63, 0.931}, {"BEL", "Europe", "Belgium", "2020-06-04", 58767., 
  82., 131.143, 9548., 26., 22.857, 5070.66, 7.075, 11.316, 823.841, 2.243, 
  1.972, 0.7, 137., 11.821, 702., 60.571, "", "", "", "", 12842., 944311., 
  81.479, 1.108, 10554., 0.911, 0.018, 55.6, "tests performed", "", "", "", 
  "", "", "", "", "", "", 75., 1.1589616*^7, 375.564, 41.8, 18.571, 12.849, 
  42658.576, 0.2, 114.898, 4.29, 25.1, 31.4, "", 5.64, 81.63, 0.931}, 
 {"BEL", "Europe", "Belgium", "2020-06-05", 58907., 140., 120.857, 9566., 
  18., 19.429, 5082.74, 12.08, 10.428, 825.394, 1.553, 1.676, 0.72, 121., 
  10.44, 647., 55.826, "", "", "", "", 13083., 957394., 82.608, 1.129, 
  10478., 0.904, 0.017, 58.8, "tests performed", "", "", "", "", "", "", "", 
  "", "", 73.15, 1.1589616*^7, 375.564, 41.8, 18.571, 12.849, 42658.576, 0.2, 
  114.898, 4.29, 25.1, 31.4, "", 5.64, 81.63, 0.931}, 
 {"BEL", "Europe", "Belgium", "2020-06-06", 59072., 165., 126.571, 9580., 
  14., 18.143, 5096.976, 14.237, 10.921, 826.602, 1.208, 1.565, 0.75, 111., 
  9.578, 573., 49.441, "", "", "", "", 11865., 969259., 83.632, 1.024, 
  10783., 0.93, 0.017, 58.8, "tests performed", "", "", "", "", "", "", "", 
  "", "", 73.15, 1.1589616*^7, 375.564, 41.8, 18.571, 12.849, 42658.576, 0.2, 
  114.898, 4.29, 25.1, 31.4, "", 5.64, 81.63, 0.931}, 
 {"BEL", "Europe", "Belgium", "2020-06-07", 59226., 154., 120.714, 9595., 
  15., 18.286, 5110.264, 13.288, 10.416, 827.896, 1.294, 1.578, 0.76, 116., 
  10.009, 576., 49.7, "", "", 181.049, 15.622, 7307., 976566., 84.262, 0.63, 
  10856., 0.937, 0.016, 62.5, "tests performed", "", "", "", "", "", "", "", 
  "", "", 73.15, 1.1589616*^7, 375.564, 41.8, 18.571, 12.849, 42658.576, 0.2, 
  114.898, 4.29, 25.1, 31.4, "", 5.64, 81.63, 0.931}, 
 {"BEL", "Europe", "Belgium", "2020-06-08", 59348., 122., 118.714, 9606., 
  11., 17.143, 5120.791, 10.527, 10.243, 828.845, 0.949, 1.479, 0.77, 115., 
  9.923, 575., 49.613, "", "", "", "", 11013., 987579., 85.212, 0.95, 11652., 
  1.005, 0.016, 62.5, "tests performed", "", "", "", "", "", "", "", "", "", 
  51.85, 1.1589616*^7, 375.564, 41.8, 18.571, 12.849, 42658.576, 0.2, 
  114.898, 4.29, 25.1, 31.4, "", 5.64, 81.63, 0.931}, 
 {"BEL", "Europe", "Belgium", "2020-06-09", 59437., 89., 117.429, 9619., 13., 
  16.286, 5128.47, 7.679, 10.132, 829.967, 1.122, 1.405, 0.78, 102., 8.801, 
  527., 45.472, "", "", "", "", 15085., 1.002664*^6, 86.514, 1.302, 12285., 
  1.06, 0.016, 62.5, "tests performed", "", "", "", "", "", "", "", "", "", 
  51.85, 1.1589616*^7, 375.564, 41.8, 18.571, 12.849, 42658.576, 0.2, 
  114.898, 4.29, 25.1, 31.4, "", 5.64, 81.63, 0.931}, 
 {"BEL", "Europe", "Belgium", "2020-06-10", 59569., 132., 126.286, 9629., 
  10., 15.286, 5139.86, 11.39, 10.896, 830.83, 0.863, 1.319, 0.78, 99., 
  8.542, 484., 41.762, "", "", "", "", 14326., 1.01699*^6, 87.75, 1.236, 
  12217., 1.054, 0.015, 66.7, "tests performed", "", "", "", "", "", "", "", 
  "", "", 51.85, 1.1589616*^7, 375.564, 41.8, 18.571, 12.849, 42658.576, 0.2, 
  114.898, 4.29, 25.1, 31.4, "", 5.64, 81.63, 0.931}, 
 {"BEL", "Europe", "Belgium", "2020-06-11", 59711., 142., 134.857, 9636., 7., 
  12.571, 5152.112, 12.252, 11.636, 831.434, 0.604, 1.085, 0.78, 89., 7.679, 
  479., 41.33, "", "", "", "", 13941., 1.030931*^6, 88.953, 1.203, 12374., 
  1.068, 0.014, 71.4, "tests performed", "", "", "", "", "", "", "", "", "", 
  51.85, 1.1589616*^7, 375.564, 41.8, 18.571, 12.849, 42658.576, 0.2, 
  114.898, 4.29, 25.1, 31.4, "", 5.64, 81.63, 0.931}, 
 {"BEL", "Europe", "Belgium", "2020-06-12", 59819., 108., 130.286, 9646., 
  10., 11.429, 5161.431, 9.319, 11.242, 832.297, 0.863, 0.986, 0.77, 88., 
  7.593, 425., 36.671, "", "", "", "", 13743., 1.044674*^6, 90.139, 1.186, 
  12469., 1.076, 0.013, 76.9, "tests performed", "", "", "", "", "", "", "", 
  "", "", 51.85, 1.1589616*^7, 375.564, 41.8, 18.571, 12.849, 42658.576, 0.2, 
  114.898, 4.29, 25.1, 31.4, "", 5.64, 81.63, 0.931}, 
 {"BEL", "Europe", "Belgium", "2020-06-13", 59918., 99., 120.857, 9650., 4., 
  10., 5169.973, 8.542, 10.428, 832.642, 0.345, 0.863, 0.78, 82., 7.075, 
  395., 34.082, "", "", "", "", 12521., 1.057195*^6, 91.219, 1.08, 12562., 
  1.084, 0.012, 83.3, "tests performed", "", "", "", "", "", "", "", "", "", 
  51.85, 1.1589616*^7, 375.564, 41.8, 18.571, 12.849, 42658.576, 0.2, 
  114.898, 4.29, 25.1, 31.4, "", 5.64, 81.63, 0.931}, 
 {"BEL", "Europe", "Belgium", "2020-06-14", 60029., 111., 114.714, 9655., 5., 
  8.571, 5179.55, 9.578, 9.898, 833.073, 0.431, 0.74, 0.79, 85., 7.334, 400., 
  34.514, "", "", 143.834, 12.411, 6245., 1.06344*^6, 91.758, 0.539, 12411., 
  1.071, 0.012, 83.3, "tests performed", "", "", "", "", "", "", "", "", "", 
  51.85, 1.1589616*^7, 375.564, 41.8, 18.571, 12.849, 42658.576, 0.2, 
  114.898, 4.29, 25.1, 31.4, "", 5.64, 81.63, 0.931}, 
 {"BEL", "Europe", "Belgium", "2020-06-15", 60100., 71., 107.429, 9661., 6., 
  7.857, 5185.677, 6.126, 9.269, 833.591, 0.518, 0.678, 0.79, 75., 6.471, 
  393., 33.91, "", "", "", "", 11905., 1.075345*^6, 92.785, 1.027, 12538., 
  1.082, 0.011, 90.9, "tests performed", "", "", "", "", "", "", "", "", "", 
  51.85, 1.1589616*^7, 375.564, 41.8, 18.571, 12.849, 42658.576, 0.2, 
  114.898, 4.29, 25.1, 31.4, "", 5.64, 81.63, 0.931}, 
 {"BEL", "Europe", "Belgium", "2020-06-16", 60155., 55., 102.571, 9663., 2., 
  6.286, 5190.422, 4.746, 8.85, 833.764, 0.173, 0.542, 0.79, 67., 5.781, 
  371., 32.011, "", "", "", "", 15194., 1.090539*^6, 94.096, 1.311, 12554., 
  1.083, 0.011, 90.9, "tests performed", "", "", "", "", "", "", "", "", "", 
  51.85, 1.1589616*^7, 375.564, 41.8, 18.571, 12.849, 42658.576, 0.2, 
  114.898, 4.29, 25.1, 31.4, "", 5.64, 81.63, 0.931}, 
 {"BEL", "Europe", "Belgium", "2020-06-17", 60244., 89., 96.429, 9675., 12., 
  6.571, 5198.101, 7.679, 8.32, 834.799, 1.035, 0.567, 0.81, 60., 5.177, 
  344., 29.682, "", "", "", "", 15312., 1.105851*^6, 95.417, 1.321, 12694., 
  1.095, 0.01, 100., "tests performed", "", "", "", "", "", "", "", "", "", 
  51.85, 1.1589616*^7, 375.564, 41.8, 18.571, 12.849, 42658.576, 0.2, 
  114.898, 4.29, 25.1, 31.4, "", 5.64, 81.63, 0.931}, 
 {"BEL", "Europe", "Belgium", "2020-06-18", 60348., 104., 91., 9683., 8., 
  6.714, 5207.075, 8.974, 7.852, 835.489, 0.69, 0.579, 0.83, 52., 4.487, 
  340., 29.337, "", "", "", "", 13959., 1.11981*^6, 96.622, 1.204, 12697., 
  1.096, 0.01, 100., "tests performed", "", "", "", "", "", "", "", "", "", 
  51.85, 1.1589616*^7, 375.564, 41.8, 18.571, 12.849, 42658.576, 0.2, 
  114.898, 4.29, 25.1, 31.4, "", 5.64, 81.63, 0.931}, 
 {"BEL", "Europe", "Belgium", "2020-06-19", 60476., 128., 93.857, 9695., 12., 
  7., 5218.119, 11.044, 8.098, 836.525, 1.035, 0.604, 0.84, 50., 4.314, 308., 
  26.576, "", "", "", "", 13395., 1.133205*^6, 97.778, 1.156, 12647., 1.091, 
  0.01, 100., "tests performed", "", "", "", "", "", "", "", "", "", 51.85, 
  1.1589616*^7, 375.564, 41.8, 18.571, 12.849, 42658.576, 0.2, 114.898, 4.29, 
  25.1, 31.4, "", 5.64, 81.63, 0.931}, {"BEL", "Europe", "Belgium", 
  "2020-06-20", 60550., 74., 90.286, 9696., 1., 6.571, 5224.504, 6.385, 7.79, 
  836.611, 0.086, 0.567, 0.86, 53., 4.573, 292., 25.195, "", "", "", "", 
  12534., 1.145739*^6, 98.859, 1.081, 12649., 1.091, 0.01, 100., 
  "tests performed", "", "", "", "", "", "", "", "", "", 51.85, 1.1589616*^7, 
  375.564, 41.8, 18.571, 12.849, 42658.576, 0.2, 114.898, 4.29, 25.1, 31.4, 
  "", 5.64, 81.63, 0.931}, {"BEL", "Europe", "Belgium", "2020-06-21", 60550., 
  0., 74.429, 9696., 0., 5.857, 5224.504, 0., 6.422, 836.611, 0., 0.505, 
  0.88, 50., 4.314, 295., 25.454, "", "", 122.711, 10.588, 6602., 
  1.152341*^6, 99.429, 0.57, 12700., 1.096, 0.01, 100., "tests performed", 
  "", "", "", "", "", "", "", "", "", 51.85, 1.1589616*^7, 375.564, 41.8, 
  18.571, 12.849, 42658.576, 0.2, 114.898, 4.29, 25.1, 31.4, "", 5.64, 81.63, 
  0.931}, {"BEL", "Europe", "Belgium", "2020-06-22", 60550., 0., 64.286, 
  9696., 0., 5., 5224.504, 0., 5.547, 836.611, 0., 0.431, 0.94, 42., 3.624, 
  293., 25.281, "", "", "", "", 11129., 1.16347*^6, 100.389, 0.96, 12589., 
  1.086, 0.01, 100., "tests performed", "", "", "", "", "", "", "", "", "", 
  51.85, 1.1589616*^7, 375.564, 41.8, 18.571, 12.849, 42658.576, 0.2, 
  114.898, 4.29, 25.1, 31.4, "", 5.64, 81.63, 0.931}, 
 {"BEL", "Europe", "Belgium", "2020-06-23", 60810., 260., 93.571, 9713., 17., 
  7.143, 5246.938, 22.434, 8.074, 838.078, 1.467, 0.616, 1.01, 41., 3.538, 
  281., 24.246, "", "", "", "", 17383., 1.180853*^6, 101.889, 1.5, 12902., 
  1.113, 0.01, 100., "tests performed", "", "", "", "", "", "", "", "", "", 
  51.85, 1.1589616*^7, 375.564, 41.8, 18.571, 12.849, 42658.576, 0.2, 
  114.898, 4.29, 25.1, 31.4, "", 5.64, 81.63, 0.931}, 
 {"BEL", "Europe", "Belgium", "2020-06-24", 60898., 88., 93.429, 9722., 9., 
  6.714, 5254.531, 7.593, 8.061, 838.854, 0.777, 0.579, 1., 40., 3.451, 268., 
  23.124, "", "", "", "", 18466., 1.199319*^6, 103.482, 1.593, 13353., 1.152, 
  0.01, 100., "tests performed", "", "", "", "", "", "", "", "", "", 51.85, 
  1.1589616*^7, 375.564, 41.8, 18.571, 12.849, 42658.576, 0.2, 114.898, 4.29, 
  25.1, 31.4, "", 5.64, 81.63, 0.931}, {"BEL", "Europe", "Belgium", 
  "2020-06-25", 61007., 109., 94.143, 9726., 4., 6.143, 5263.936, 9.405, 
  8.123, 839.2, 0.345, 0.53, 0.99, 38., 3.279, 256., 22.089, "", "", "", "", 
  15202., 1.214521*^6, 104.794, 1.312, 13530., 1.167, 0.009, 111.1, 
  "tests performed", "", "", "", "", "", "", "", "", "", 51.85, 1.1589616*^7, 
  375.564, 41.8, 18.571, 12.849, 42658.576, 0.2, 114.898, 4.29, 25.1, 31.4, 
  "", 5.64, 81.63, 0.931}, {"BEL", "Europe", "Belgium", "2020-06-26", 61106., 
  99., 90., 9731., 5., 5.143, 5272.478, 8.542, 7.766, 839.631, 0.431, 0.444, 
  0.97, 36., 3.106, 247., 21.312, "", "", "", "", 14554., 1.229075*^6, 
  106.05, 1.256, 13696., 1.182, 0.009, 111.1, "tests performed", "", "", "", 
  "", "", "", "", "", "", 51.85, 1.1589616*^7, 375.564, 41.8, 18.571, 12.849, 
  42658.576, 0.2, 114.898, 4.29, 25.1, 31.4, "", 5.64, 81.63, 0.931}, 
 {"BEL", "Europe", "Belgium", "2020-06-27", 61209., 103., 94.143, 9732., 1., 
  5.143, 5281.366, 8.887, 8.123, 839.717, 0.086, 0.444, 0.98, 34., 2.934, 
  237., 20.449, "", "", "", "", 10950., 1.240025*^6, 106.994, 0.945, 13469., 
  1.162, 0.009, 111.1, "tests performed", "", "", "", "", "", "", "", "", "", 
  51.85, 1.1589616*^7, 375.564, 41.8, 18.571, 12.849, 42658.576, 0.2, 
  114.898, 4.29, 25.1, 31.4, "", 5.64, 81.63, 0.931}, 
 {"BEL", "Europe", "Belgium", "2020-06-28", 61295., 86., 106.429, 9732., 0., 
  5.143, 5288.786, 7.42, 9.183, 839.717, 0., 0.444, 0.98, 36., 3.106, 237., 
  20.449, "", "", 98.571, 8.505, 6184., 1.246209*^6, 107.528, 0.534, 13410., 
  1.157, 0.009, 111.1, "tests performed", "", "", "", "", "", "", "", "", "", 
  51.85, 1.1589616*^7, 375.564, 41.8, 18.571, 12.849, 42658.576, 0.2, 
  114.898, 4.29, 25.1, 31.4, "", 5.64, 81.63, 0.931}, 
 {"BEL", "Europe", "Belgium", "2020-06-29", 61361., 66., 115.857, 9732., 0., 
  5.143, 5294.481, 5.695, 9.997, 839.717, 0., 0.444, 0.99, 41., 3.538, 244., 
  21.053, "", "", "", "", 11992., 1.258201*^6, 108.563, 1.035, 13533., 1.168, 
  0.009, 111.1, "tests performed", "", "", "", "", "", "", "", "", "", 51.85, 
  1.1589616*^7, 375.564, 41.8, 18.571, 12.849, 42658.576, 0.2, 114.898, 4.29, 
  25.1, 31.4, "", 5.64, 81.63, 0.931}, {"BEL", "Europe", "Belgium", 
  "2020-06-30", 61427., 66., 88.143, 9747., 15., 4.857, 5300.176, 5.695, 
  7.605, 841.011, 1.294, 0.419, 0.99, 37., 3.193, 222., 19.155, "", "", "", 
  "", 16062., 1.274263*^6, 109.949, 1.386, 13344., 1.151, 0.009, 111.1, 
  "tests performed", "", "", "", "", "", "", "", "", "", 51.85, 1.1589616*^7, 
  375.564, 41.8, 18.571, 12.849, 42658.576, 0.2, 114.898, 4.29, 25.1, 31.4, 
  "", 5.64, 81.63, 0.931}, {"BEL", "Europe", "Belgium", "2020-07-01", 61509., 
  82., 87.286, 9754., 7., 4.571, 5307.251, 7.075, 7.531, 841.615, 0.604, 
  0.394, 1., 36., 3.106, 203., 17.516, "", "", "", "", 15172., 1.289435*^6, 
  111.258, 1.309, 12874., 1.111, 0.009, 111.1, "tests performed", "", "", "", 
  "", "", "", "", "", "", 50., 1.1589616*^7, 375.564, 41.8, 18.571, 12.849, 
  42658.576, 0.2, 114.898, 4.29, 25.1, 31.4, "", 5.64, 81.63, 0.931}, 
 {"BEL", "Europe", "Belgium", "2020-07-02", 61598., 89., 84.429, 9761., 7., 
  5., 5314.93, 7.679, 7.285, 842.219, 0.604, 0.431, 1.02, 35., 3.02, 187., 
  16.135, "", "", "", "", 13607., 1.303042*^6, 112.432, 1.174, 12646., 1.091, 
  0.009, 111.1, "tests performed", "", "", "", "", "", "", "", "", "", 50., 
  1.1589616*^7, 375.564, 41.8, 18.571, 12.849, 42658.576, 0.2, 114.898, 4.29, 
  25.1, 31.4, "", 5.64, 81.63, 0.931}, {"BEL", "Europe", "Belgium", 
  "2020-07-03", 61727., 129., 88.714, 9765., 4., 4.857, 5326.061, 11.131, 
  7.655, 842.565, 0.345, 0.419, 1.04, 32., 2.761, 168., 14.496, "", "", "", 
  "", 12376., 1.315418*^6, 113.5, 1.068, 12335., 1.064, 0.009, 111.1, 
  "tests performed", "", "", "", "", "", "", "", "", "", 50., 1.1589616*^7, 
  375.564, 41.8, 18.571, 12.849, 42658.576, 0.2, 114.898, 4.29, 25.1, 31.4, 
  "", 5.64, 81.63, 0.931}, {"BEL", "Europe", "Belgium", "2020-07-04", 61838., 
  111., 89.857, 9771., 6., 5.571, 5335.638, 9.578, 7.753, 843.082, 0.518, 
  0.481, 1.06, 29., 2.502, 170., 14.668, "", "", "", "", 10003., 1.325421*^6, 
  114.363, 0.863, 12199., 1.053, 0.009, 111.1, "tests performed", "", "", "", 
  "", "", "", "", "", "", 50., 1.1589616*^7, 375.564, 41.8, 18.571, 12.849, 
  42658.576, 0.2, 114.898, 4.29, 25.1, 31.4, "", 5.64, 81.63, 0.931}, 
 {"BEL", "Europe", "Belgium", "2020-07-05", 62016., 178., 103., 9771., 0., 
  5.571, 5350.997, 15.359, 8.887, 843.082, 0., 0.481, 1.07, 30., 2.589, 170., 
  14.668, "", "", 79.461, 6.856, 5800., 1.331221*^6, 114.863, 0.5, 12145., 
  1.048, 0.009, 111.1, "tests performed", "", "", "", "", "", "", "", "", "", 
  50., 1.1589616*^7, 375.564, 41.8, 18.571, 12.849, 42658.576, 0.2, 114.898, 
  4.29, 25.1, 31.4, "", 5.64, 81.63, 0.931}, {"BEL", "Europe", "Belgium", 
  "2020-07-06", 62058., 42., 99.571, 9774., 3., 6., 5354.621, 3.624, 8.591, 
  843.341, 0.259, 0.518, 1.07, 27., 2.33, 169., 14.582, "", "", "", "", 
  10721., 1.341942*^6, 115.788, 0.925, 11963., 1.032, 0.009, 111.1, 
  "tests performed", "", "", "", "", "", "", "", "", "", 50., 1.1589616*^7, 
  375.564, 41.8, 18.571, 12.849, 42658.576, 0.2, 114.898, 4.29, 25.1, 31.4, 
  "", 5.64, 81.63, 0.931}, {"BEL", "Europe", "Belgium", "2020-07-07", 62058., 
  0., 90.143, 9774., 0., 3.857, 5354.621, 0., 7.778, 843.341, 0., 0.333, 
  1.07, 32., 2.761, 178., 15.359, "", "", "", "", 13924., 1.355866*^6, 
  116.99, 1.201, 11658., 1.006, 0.009, 111.1, "tests performed", "", "", "", 
  "", "", "", "", "", "", 50., 1.1589616*^7, 375.564, 41.8, 18.571, 12.849, 
  42658.576, 0.2, 114.898, 4.29, 25.1, 31.4, "", 5.64, 81.63, 0.931}, 
 {"BEL", "Europe", "Belgium", "2020-07-08", 62123., 65., 87.714, 9776., 2., 
  3.143, 5360.229, 5.608, 7.568, 843.514, 0.173, 0.271, 1.1, 32., 2.761, 
  165., 14.237, "", "", "", "", 13859., 1.369725*^6, 118.186, 1.196, 11470., 
  0.99, 0.01, 100., "tests performed", "", "", "", "", "", "", "", "", "", 
  50., 1.1589616*^7, 375.564, 41.8, 18.571, 12.849, 42658.576, 0.2, 114.898, 
  4.29, 25.1, 31.4, "", 5.64, 81.63, 0.931}, {"BEL", "Europe", "Belgium", 
  "2020-07-09", 62210., 87., 87.429, 9778., 2., 2.429, 5367.736, 7.507, 
  7.544, 843.686, 0.173, 0.21, 1.14, 36., 3.106, 160., 13.805, "", "", "", 
  "", 12535., 1.38226*^6, 119.267, 1.082, 11317., 0.976, 0.01, 100., 
  "tests performed", "", "", "", "", "", "", "", "", "", 50., 1.1589616*^7, 
  375.564, 41.8, 18.571, 12.849, 42658.576, 0.2, 114.898, 4.29, 25.1, 31.4, 
  "", 5.64, 81.63, 0.931}, {"BEL", "Europe", "Belgium", "2020-07-10", 62357., 
  147., 90., 9781., 3., 2.286, 5380.42, 12.684, 7.766, 843.945, 0.259, 0.197, 
  1.21, 32., 2.761, 143., 12.339, "", "", "", "", 12022., 1.394282*^6, 
  120.304, 1.037, 11266., 0.972, 0.01, 100., "tests performed", "", "", "", 
  "", "", "", "", "", "", 50., 1.1589616*^7, 375.564, 41.8, 18.571, 12.849, 
  42658.576, 0.2, 114.898, 4.29, 25.1, 31.4, "", 5.64, 81.63, 0.931}, 
 {"BEL", "Europe", "Belgium", "2020-07-11", 62469., 112., 90.143, 9782., 1., 
  1.571, 5390.084, 9.664, 7.778, 844.031, 0.086, 0.136, 1.26, 28., 2.416, 
  132., 11.39, "", "", "", "", 9290., 1.403572*^6, 121.106, 0.802, 11164., 
  0.963, 0.01, 100., "tests performed", "", "", "", "", "", "", "", "", "", 
  50., 1.1589616*^7, 375.564, 41.8, 18.571, 12.849, 42658.576, 0.2, 114.898, 
  4.29, 25.1, 31.4, "", 5.64, 81.63, 0.931}, {"BEL", "Europe", "Belgium", 
  "2020-07-12", 62707., 238., 98.714, 9782., 0., 1.571, 5410.619, 20.536, 
  8.517, 844.031, 0., 0.136, 1.32, 27., 2.33, 130., 11.217, "", "", 65.379, 
  5.641, 5622., 1.409194*^6, 121.591, 0.485, 11139., 0.961, 0.011, 90.9, 
  "tests performed", "", "", "", "", "", "", "", "", "", 50., 1.1589616*^7, 
  375.564, 41.8, 18.571, 12.849, 42658.576, 0.2, 114.898, 4.29, 25.1, 31.4, 
  "", 5.64, 81.63, 0.931}, {"BEL", "Europe", "Belgium", "2020-07-13", 62707., 
  0., 92.714, 9782., 0., 1.143, 5410.619, 0., 8., 844.031, 0., 0.099, 1.33, 
  23., 1.985, 138., 11.907, "", "", "", "", 10241., 1.419435*^6, 122.475, 
  0.884, 11070., 0.955, 0.011, 90.9, "tests performed", "", "", "", "", "", 
  "", "", "", "", 50., 1.1589616*^7, 375.564, 41.8, 18.571, 12.849, 
  42658.576, 0.2, 114.898, 4.29, 25.1, 31.4, "", 5.64, 81.63, 0.931}, 
 {"BEL", "Europe", "Belgium", "2020-07-14", 62781., 74., 103.286, 9787., 5., 
  1.857, 5417.004, 6.385, 8.912, 844.463, 0.431, 0.16, 1.38, 27., 2.33, 147., 
  12.684, "", "", "", "", 15070., 1.434505*^6, 123.775, 1.3, 11234., 0.969, 
  0.012, 83.3, "tests performed", "", "", "", "", "", "", "", "", "", 50., 
  1.1589616*^7, 375.564, 41.8, 18.571, 12.849, 42658.576, 0.2, 114.898, 4.29, 
  25.1, 31.4, "", 5.64, 81.63, 0.931}, {"BEL", "Europe", "Belgium", 
  "2020-07-15", 62872., 91., 107., 9788., 1., 1.714, 5424.856, 7.852, 9.232, 
  844.549, 0.086, 0.148, 1.43, 27., 2.33, 150., 12.943, "", "", "", "", 
  16354., 1.450859*^6, 125.186, 1.411, 11591., 1., 0.013, 76.9, 
  "tests performed", "", "", "", "", "", "", "", "", "", 50., 1.1589616*^7, 
  375.564, 41.8, 18.571, 12.849, 42658.576, 0.2, 114.898, 4.29, 25.1, 31.4, 
  "", 5.64, 81.63, 0.931}, {"BEL", "Europe", "Belgium", "2020-07-16", 63238., 
  366., 146.857, 9795., 7., 2.429, 5456.436, 31.58, 12.671, 845.153, 0.604, 
  0.21, 1.5, 28., 2.416, 147., 12.684, "", "", "", "", 14479., 1.465338*^6, 
  126.435, 1.249, 11868., 1.024, 0.015, 66.7, "tests performed", "", "", "", 
  "", "", "", "", "", "", 50., 1.1589616*^7, 375.564, 41.8, 18.571, 12.849, 
  42658.576, 0.2, 114.898, 4.29, 25.1, 31.4, "", 5.64, 81.63, 0.931}, 
 {"BEL", "Europe", "Belgium", "2020-07-17", 63499., 261., 163.143, 9800., 5., 
  2.714, 5478.956, 22.52, 14.077, 845.585, 0.431, 0.234, 1.51, 28., 2.416, 
  145., 12.511, "", "", "", "", 13993., 1.479331*^6, 127.643, 1.207, 12150., 
  1.048, 0.016, 62.5, "tests performed", "", "", "", "", "", "", "", "", "", 
  50., 1.1589616*^7, 375.564, 41.8, 18.571, 12.849, 42658.576, 0.2, 114.898, 
  4.29, 25.1, 31.4, "", 5.64, 81.63, 0.931}, {"BEL", "Europe", "Belgium", 
  "2020-07-18", 63706., 207., 176.714, 9800., 0., 2.571, 5496.817, 17.861, 
  15.248, 845.585, 0., 0.222, 1.5, 30., 2.589, 161., 13.892, "", "", "", "", 
  10449., 1.48978*^6, 128.544, 0.902, 12315., 1.063, 0.017, 58.8, 
  "tests performed", "", "", "", "", "", "", "", "", "", 50., 1.1589616*^7, 
  375.564, 41.8, 18.571, 12.849, 42658.576, 0.2, 114.898, 4.29, 25.1, 31.4, 
  "", 5.64, 81.63, 0.931}, {"BEL", "Europe", "Belgium", "2020-07-19", 63706., 
  0., 142.714, 9800., 0., 2.571, 5496.817, 0., 12.314, 845.585, 0., 0.222, 
  1.5, 31., 2.675, 168., 14.496, "", "", 94.548, 8.158, 6279., 1.496059*^6, 
  129.086, 0.542, 12409., 1.071, 0.018, 55.6, "tests performed", "", "", "", 
  "", "", "", "", "", "", 50., 1.1589616*^7, 375.564, 41.8, 18.571, 12.849, 
  42658.576, 0.2, 114.898, 4.29, 25.1, 31.4, "", 5.64, 81.63, 0.931}, 
 {"BEL", "Europe", "Belgium", "2020-07-20", 64094., 388., 198.143, 9805., 5., 
  3.286, 5530.295, 33.478, 17.097, 846.016, 0.431, 0.284, 1.55, 36., 3.106, 
  181., 15.617, "", "", "", "", 11901., 1.50796*^6, 130.113, 1.027, 12646., 
  1.091, 0.019, 52.6, "tests performed", "", "", "", "", "", "", "", "", "", 
  50., 1.1589616*^7, 375.564, 41.8, 18.571, 12.849, 42658.576, 0.2, 114.898, 
  4.29, 25.1, 31.4, "", 5.64, 81.63, 0.931}, {"BEL", "Europe", "Belgium", 
  "2020-07-21", 64258., 164., 211., 9805., 0., 2.571, 5544.446, 14.151, 
  18.206, 846.016, 0., 0.222, 1.55, 33., 2.847, 172., 14.841, "", "", "", "", 
  11987., 1.519947*^6, 131.147, 1.034, 12206., 1.053, 0.022, 45.5, 
  "tests performed", "", "", "", "", "", "", "", "", "", 50., 1.1589616*^7, 
  375.564, 41.8, 18.571, 12.849, 42658.576, 0.2, 114.898, 4.29, 25.1, 31.4, 
  "", 5.64, 81.63, 0.931}, {"BEL", "Europe", "Belgium", "2020-07-22", 64627., 
  369., 250.714, 9808., 3., 2.857, 5576.285, 31.839, 21.633, 846.275, 0.259, 
  0.247, 1.55, 41., 3.538, 191., 16.48, "", "", "", "", 13283., 1.53323*^6, 
  132.293, 1.146, 11767., 1.015, 0.022, 45.5, "tests performed", "", "", "", 
  "", "", "", "", "", "", 50., 1.1589616*^7, 375.564, 41.8, 18.571, 12.849, 
  42658.576, 0.2, 114.898, 4.29, 25.1, 31.4, "", 5.64, 81.63, 0.931}, 
 {"BEL", "Europe", "Belgium", "2020-07-23", 64847., 220., 229.857, 9812., 4., 
  2.429, 5595.267, 18.983, 19.833, 846.62, 0.345, 0.21, 1.52, 40., 3.451, 
  203., 17.516, "", "", "", "", 18285., 1.551515*^6, 133.871, 1.578, 12311., 
  1.062, 0.022, 45.5, "tests performed", "", "", "", "", "", "", "", "", "", 
  50., 1.1589616*^7, 375.564, 41.8, 18.571, 12.849, 42658.576, 0.2, 114.898, 
  4.29, 25.1, 31.4, "", 5.64, 81.63, 0.931}, {"BEL", "Europe", "Belgium", 
  "2020-07-24", 65199., 352., 242.857, 9817., 5., 2.429, 5625.639, 30.372, 
  20.955, 847.051, 0.431, 0.21, 1.53, 41., 3.538, 218., 18.81, "", "", "", 
  "", 18678., 1.570193*^6, 135.483, 1.612, 12980., 1.12, 0.025, 40., 
  "tests performed", "", "", "", "", "", "", "", "", "", 50., 1.1589616*^7, 
  375.564, 41.8, 18.571, 12.849, 42658.576, 0.2, 114.898, 4.29, 25.1, 31.4, 
  "", 5.64, 81.63, 0.931}, {"BEL", "Europe", "Belgium", "2020-07-25", 65727., 
  528., 288.714, 9821., 4., 3., 5671.197, 45.558, 24.911, 847.396, 0.345, 
  0.259, 1.55, 44., 3.797, 210., 18.12, "", "", "", "", 14507., 1.5847*^6, 
  136.734, 1.252, 13560., 1.17, 0.024, 41.7, "tests performed", "", "", "", 
  "", "", "", "", "", "", 50., 1.1589616*^7, 375.564, 41.8, 18.571, 12.849, 
  42658.576, 0.2, 114.898, 4.29, 25.1, 31.4, "", 5.64, 81.63, 0.931}, 
 {"BEL", "Europe", "Belgium", "2020-07-26", 66026., 299., 331.429, 9821., 0., 
  3., 5696.996, 25.799, 28.597, 847.396, 0., 0.259, 1.54, 47., 4.055, 211., 
  18.206, "", "", 124.723, 10.762, 10981., 1.595681*^6, 137.682, 0.947, 
  14232., 1.228, 0.026, 38.5, "tests performed", "", "", "", "", "", "", "", 
  "", "", 50., 1.1589616*^7, 375.564, 41.8, 18.571, 12.849, 42658.576, 0.2, 
  114.898, 4.29, 25.1, 31.4, "", 5.64, 81.63, 0.931}, 
 {"BEL", "Europe", "Belgium", "2020-07-27", 66428., 402., 333.429, 9822., 1., 
  2.429, 5731.683, 34.686, 28.77, 847.483, 0.086, 0.21, 1.53, 52., 4.487, 
  222., 19.155, "", "", "", "", 14560., 1.610241*^6, 138.938, 1.256, 14612., 
  1.261, 0.026, 38.5, "tests performed", "", "", "", "", "", "", "", "", "", 
  50., 1.1589616*^7, 375.564, 41.8, 18.571, 12.849, 42658.576, 0.2, 114.898, 
  4.29, 25.1, 31.4, "", 5.64, 81.63, 0.931}, {"BEL", "Europe", "Belgium", 
  "2020-07-28", 66662., 234., 343.429, 9833., 11., 4., 5751.873, 20.19, 
  29.632, 848.432, 0.949, 0.345, 1.52, 49., 4.228, 232., 20.018, "", "", "", 
  "", 25521., 1.635762*^6, 141.14, 2.202, 16545., 1.428, 0.026, 38.5, 
  "tests performed", "", "", "", "", "", "", "", "", "", 52.78, 1.1589616*^7, 
  375.564, 41.8, 18.571, 12.849, 42658.576, 0.2, 114.898, 4.29, 25.1, 31.4, 
  "", 5.64, 81.63, 0.931}, {"BEL", "Europe", "Belgium", "2020-07-29", 67335., 
  673., 386.857, 9836., 3., 4., 5809.942, 58.069, 33.38, 848.691, 0.259, 
  0.345, 1.52, 47., 4.055, 263., 22.693, "", "", "", "", 25480., 1.661242*^6, 
  143.339, 2.199, 18287., 1.578, 0.027, 37., "tests performed", "", "", "", 
  "", "", "", "", "", "", 61.11, 1.1589616*^7, 375.564, 41.8, 18.571, 12.849, 
  42658.576, 0.2, 114.898, 4.29, 25.1, 31.4, "", 5.64, 81.63, 0.931}, 
 {"BEL", "Europe", "Belgium", "2020-07-30", 68006., 671., 451.286, 9840., 4., 
  4., 5867.839, 57.897, 38.939, 849.036, 0.345, 0.345, 1.49, 42., 3.624, 
  267., 23.038, "", "", "", "", 26134., 1.687376*^6, 145.594, 2.255, 19409., 
  1.675, 0.029, 34.5, "tests performed", "", "", "", "", "", "", "", "", "", 
  61.11, 1.1589616*^7, 375.564, 41.8, 18.571, 12.849, 42658.576, 0.2, 
  114.898, 4.29, 25.1, 31.4, "", 5.64, 81.63, 0.931}, 
 {"BEL", "Europe", "Belgium", "2020-07-31", 68751., 745., 507.429, 9841., 1., 
  3.429, 5932.121, 64.282, 43.783, 849.122, 0.086, 0.296, 1.45, 48., 4.142, 
  253., 21.83, "", "", "", "", 21530., 1.708906*^6, 147.451, 1.858, 19816., 
  1.71, 0.029, 34.5, "tests performed", "", "", "", "", "", "", "", "", "", 
  61.11, 1.1589616*^7, 375.564, 41.8, 18.571, 12.849, 42658.576, 0.2, 
  114.898, 4.29, 25.1, 31.4, "", 5.64, 81.63, 0.931}, 
 {"BEL", "Europe", "Belgium", "2020-08-01", 69402., 651., 525., 9845., 4., 
  3.429, 5988.292, 56.171, 45.299, 849.467, 0.345, 0.296, 1.41, 56., 4.832, 
  259., 22.348, "", "", "", "", 20418., 1.729324*^6, 149.213, 1.762, 20661., 
  1.783, 0.029, 34.5, "tests performed", "", "", "", "", "", "", "", "", "", 
  61.11, 1.1589616*^7, 375.564, 41.8, 18.571, 12.849, 42658.576, 0.2, 
  114.898, 4.29, 25.1, 31.4, "", 5.64, 81.63, 0.931}, 
 {"BEL", "Europe", "Belgium", "2020-08-02", 69849., 447., 546.143, 9845., 0., 
  3.429, 6026.861, 38.569, 47.123, 849.467, 0., 0.296, 1.36, 58., 5.004, 
  271., 23.383, "", "", 168.979, 14.58, 11695., 1.741019*^6, 150.222, 1.009, 
  20763., 1.792, 0.03, 33.3, "tests performed", "", "", "", "", "", "", "", 
  "", "", 61.11, 1.1589616*^7, 375.564, 41.8, 18.571, 12.849, 42658.576, 0.2, 
  114.898, 4.29, 25.1, 31.4, "", 5.64, 81.63, 0.931}, 
 {"BEL", "Europe", "Belgium", "2020-08-03", 70314., 465., 555.143, 9850., 5., 
  4., 6066.983, 40.122, 47.9, 849.899, 0.431, 0.345, 1.33, 54., 4.659, 290., 
  25.022, "", "", "", "", 16827., 1.757846*^6, 151.674, 1.452, 21086., 1.819, 
  0.03, 33.3, "tests performed", "", "", "", "", "", "", "", "", "", 61.11, 
  1.1589616*^7, 375.564, 41.8, 18.571, 12.849, 42658.576, 0.2, 114.898, 4.29, 
  25.1, 31.4, "", 5.64, 81.63, 0.931}, {"BEL", "Europe", "Belgium", 
  "2020-08-04", 70648., 334., 569.429, 9852., 2., 2.714, 6095.802, 28.819, 
  49.133, 850.071, 0.173, 0.234, 1.3, 63., 5.436, 265., 22.865, "", "", "", 
  "", 25451., 1.783297*^6, 153.87, 2.196, 21076., 1.819, 0.03, 33.3, 
  "tests performed", "", "", "", "", "", "", "", "", "", 61.11, 1.1589616*^7, 
  375.564, 41.8, 18.571, 12.849, 42658.576, 0.2, 114.898, 4.29, 25.1, 31.4, 
  "", 5.64, 81.63, 0.931}, {"BEL", "Europe", "Belgium", "2020-08-05", 71158., 
  510., 546.143, 9859., 7., 3.286, 6139.807, 44.005, 47.123, 850.675, 0.604, 
  0.284, 1.27, 61., 5.263, 293., 25.281, "", "", "", "", 26379., 1.809676*^6, 
  156.146, 2.276, 21205., 1.83, 0.031, 32.3, "tests performed", "", "", "", 
  "", "", "", "", "", "", 61.11, 1.1589616*^7, 375.564, 41.8, 18.571, 12.849, 
  42658.576, 0.2, 114.898, 4.29, 25.1, 31.4, "", 5.64, 81.63, 0.931}, 
 {"BEL", "Europe", "Belgium", "2020-08-06", 72016., 858., 572.857, 9861., 2., 
  3., 6213.838, 74.032, 49.428, 850.848, 0.173, 0.259, 1.25, 65., 5.608, 
  278., 23.987, "", "", "", "", 23195., 1.832871*^6, 158.148, 2.001, 20785., 
  1.793, 0.032, 31.2, "tests performed", "", "", "", "", "", "", "", "", "", 
  61.11, 1.1589616*^7, 375.564, 41.8, 18.571, 12.849, 42658.576, 0.2, 
  114.898, 4.29, 25.1, 31.4, "", 5.64, 81.63, 0.931}, 
 {"BEL", "Europe", "Belgium", "2020-08-07", 72784., 768., 576.143, 9866., 5., 
  3.571, 6280.105, 66.266, 49.712, 851.279, 0.431, 0.308, 1.23, 69., 5.954, 
  285., 24.591, "", "", "", "", 22826., 1.855697*^6, 160.117, 1.97, 20970., 
  1.809, 0.033, 30.3, "tests performed", "", "", "", "", "", "", "", "", "", 
  57.41, 1.1589616*^7, 375.564, 41.8, 18.571, 12.849, 42658.576, 0.2, 
  114.898, 4.29, 25.1, 31.4, "", 5.64, 81.63, 0.931}, 
 {"BEL", "Europe", "Belgium", "2020-08-08", 73401., 617., 571.286, 9870., 4., 
  3.571, 6333.342, 53.237, 49.293, 851.624, 0.345, 0.308, 1.2, 67., 5.781, 
  281., 24.246, "", "", "", "", 16668., 1.872365*^6, 161.555, 1.438, 20434., 
  1.763, 0.035, 28.6, "tests performed", "", "", "", "", "", "", "", "", "", 
  57.41, 1.1589616*^7, 375.564, 41.8, 18.571, 12.849, 42658.576, 0.2, 
  114.898, 4.29, 25.1, 31.4, "", 5.64, 81.63, 0.931}, 
 {"BEL", "Europe", "Belgium", "2020-08-09", 74152., 751., 614.714, 9872., 2., 
  3.857, 6398.141, 64.799, 53.04, 851.797, 0.173, 0.333, 1.18, 69., 5.954, 
  285., 24.591, "", "", 190.102, 16.403, 9956., 1.882321*^6, 162.414, 0.859, 
  20186., 1.742, 0.036, 27.8, "tests performed", "", "", "", "", "", "", "", 
  "", "", 62.96, 1.1589616*^7, 375.564, 41.8, 18.571, 12.849, 42658.576, 0.2, 
  114.898, 4.29, 25.1, 31.4, "", 5.64, 81.63, 0.931}, 
 {"BEL", "Europe", "Belgium", "2020-08-10", 74620., 468., 615.143, 9879., 7., 
  4.143, 6438.522, 40.381, 53.077, 852.401, 0.604, 0.357, 1.16, 73., 6.299, 
  312., 26.921, "", "", "", "", 17036., 1.899357*^6, 163.884, 1.47, 20216., 
  1.744, 0.036, 27.8, "tests performed", "", "", "", "", "", "", "", "", "", 
  62.96, 1.1589616*^7, 375.564, 41.8, 18.571, 12.849, 42658.576, 0.2, 
  114.898, 4.29, 25.1, 31.4, "", 5.64, 81.63, 0.931}, 
 {"BEL", "Europe", "Belgium", "2020-08-11", 75008., 388., 622.857, 9885., 6., 
  4.714, 6472., 33.478, 53.743, 852.919, 0.518, 0.407, 1.12, 77., 6.644, 
  307., 26.489, "", "", "", "", 25658., 1.925015*^6, 166.098, 2.214, 20245., 
  1.747, 0.037, 27., "tests performed", "", "", "", "", "", "", "", "", "", 
  62.96, 1.1589616*^7, 375.564, 41.8, 18.571, 12.849, 42658.576, 0.2, 
  114.898, 4.29, 25.1, 31.4, "", 5.64, 81.63, 0.931}, 
 {"BEL", "Europe", "Belgium", "2020-08-12", 75647., 639., 641.286, 9900., 
  15., 5.857, 6527.136, 55.136, 55.333, 854.213, 1.294, 0.505, 1.09, 76., 
  6.558, 301., 25.972, "", "", "", "", 22073., 1.947088*^6, 168.003, 1.905, 
  19630., 1.694, 0.037, 27., "tests performed", "", "", "", "", "", "", "", 
  "", "", 58.33, 1.1589616*^7, 375.564, 41.8, 18.571, 12.849, 42658.576, 0.2, 
  114.898, 4.29, 25.1, 31.4, "", 5.64, 81.63, 0.931}, 
 {"BEL", "Europe", "Belgium", "2020-08-13", 76191., 544., 596.429, 9916., 
  16., 7.857, 6574.075, 46.939, 51.462, 855.593, 1.381, 0.678, 1.07, 74., 
  6.385, 309., 26.662, "", "", "", "", 21859., 1.968947*^6, 169.889, 1.886, 
  19439., 1.677, 0.037, 27., "tests performed", "", "", "", "", "", "", "", 
  "", "", 58.33, 1.1589616*^7, 375.564, 41.8, 18.571, 12.849, 42658.576, 0.2, 
  114.898, 4.29, 25.1, 31.4, "", 5.64, 81.63, 0.931}, 
 {"BEL", "Europe", "Belgium", "2020-08-14", 77113., 922., 618.429, 9924., 8., 
  8.286, 6653.629, 79.554, 53.361, 856.284, 0.69, 0.715, 1.06, 80., 6.903, 
  312., 26.921, "", "", "", "", 18676., 1.987623*^6, 171.5, 1.611, 18847., 
  1.626, 0.037, 27., "tests performed", "", "", "", "", "", "", "", "", "", 
  58.33, 1.1589616*^7, 375.564, 41.8, 18.571, 12.849, 42658.576, 0.2, 
  114.898, 4.29, 25.1, 31.4, "", 5.64, 81.63, 0.931}, 
 {"BEL", "Europe", "Belgium", "2020-08-15", 77869., 756., 638.286, 9935., 
  11., 9.286, 6718.859, 65.231, 55.074, 857.233, 0.949, 0.801, 1.04, 82., 
  7.075, 309., 26.662, "", "", "", "", 12981., 2.000604*^6, 172.62, 1.12, 
  18320., 1.581, 0.035, 28.6, "tests performed", "", "", "", "", "", "", "", 
  "", "", 58.33, 1.1589616*^7, 375.564, 41.8, 18.571, 12.849, 42658.576, 0.2, 
  114.898, 4.29, 25.1, 31.4, "", 5.64, 81.63, 0.931}, 
 {"BEL", "Europe", "Belgium", "2020-08-16", 78323., 454., 595.857, 9939., 4., 
  9.571, 6758.032, 39.173, 51.413, 857.578, 0.345, 0.826, 1.02, 86., 7.42, 
  337., 29.078, "", "", 245.423, 21.176, 8932., 2.009536*^6, 173.391, 0.771, 
  18174., 1.568, 0.034, 29.4, "tests performed", "", "", "", "", "", "", "", 
  "", "", 58.33, 1.1589616*^7, 375.564, 41.8, 18.571, 12.849, 42658.576, 0.2, 
  114.898, 4.29, 25.1, 31.4, "", 5.64, 81.63, 0.931}, 
 {"BEL", "Europe", "Belgium", "2020-08-17", 78534., 211., 559.143, 9944., 5., 
  9.286, 6776.238, 18.206, 48.245, 858.009, 0.431, 0.801, 1., 91., 7.852, 
  341., 29.423, "", "", "", "", 17998., 2.027534*^6, 174.944, 1.553, 18311., 
  1.58, 0.034, 29.4, "tests performed", "", "", "", "", "", "", "", "", "", 
  58.33, 1.1589616*^7, 375.564, 41.8, 18.571, 12.849, 42658.576, 0.2, 
  114.898, 4.29, 25.1, 31.4, "", 5.64, 81.63, 0.931}, 
 {"BEL", "Europe", "Belgium", "2020-08-18", 78897., 363., 555.571, 9959., 
  15., 10.571, 6807.559, 31.321, 47.937, 859.304, 1.294, 0.912, 0.99, 89., 
  7.679, 335., 28.905, "", "", "", "", 27111., 2.054645*^6, 177.283, 2.339, 
  18519., 1.598, 0.032, 31.2, "tests performed", "", "", "", "", "", "", "", 
  "", "", 58.33, 1.1589616*^7, 375.564, 41.8, 18.571, 12.849, 42658.576, 0.2, 
  114.898, 4.29, 25.1, 31.4, "", 5.64, 81.63, 0.931}, 
 {"BEL", "Europe", "Belgium", "2020-08-19", 79479., 582., 547.429, 9969., 
  10., 9.857, 6857.777, 50.217, 47.234, 860.167, 0.863, 0.851, 0.98, 83., 
  7.162, 334., 28.819, "", "", "", "", 23088., 2.077733*^6, 179.275, 1.992, 
  18664., 1.61, 0.03, 33.3, "tests performed", "", "", "", "", "", "", "", 
  "", "", 58.33, 1.1589616*^7, 375.564, 41.8, 18.571, 12.849, 42658.576, 0.2, 
  114.898, 4.29, 25.1, 31.4, "", 5.64, 81.63, 0.931}, 
 {"BEL", "Europe", "Belgium", "2020-08-20", 80178., 699., 569.571, 9976., 7., 
  8.571, 6918.089, 60.313, 49.145, 860.771, 0.604, 0.74, 0.98, 82., 7.075, 
  303., 26.144, "", "", "", "", 23852., 2.101585*^6, 181.333, 2.058, 18948., 
  1.635, 0.031, 32.3, "tests performed", "", "", "", "", "", "", "", "", "", 
  58.33, 1.1589616*^7, 375.564, 41.8, 18.571, 12.849, 42658.576, 0.2, 
  114.898, 4.29, 25.1, 31.4, "", 5.64, 81.63, 0.931}, 
 {"BEL", "Europe", "Belgium", "2020-08-21", 80894., 716., 540.143, 9985., 9., 
  8.714, 6979.869, 61.779, 46.606, 861.547, 0.777, 0.752, 0.97, 84., 7.248, 
  314., 27.093, "", "", "", "", 20813., 2.122398*^6, 183.129, 1.796, 19254., 
  1.661, 0.031, 32.3, "tests performed", "", "", "", "", "", "", "", "", "", 
  58.33, 1.1589616*^7, 375.564, 41.8, 18.571, 12.849, 42658.576, 0.2, 
  114.898, 4.29, 25.1, 31.4, "", 5.64, 81.63, 0.931}, 
 {"BEL", "Europe", "Belgium", "2020-08-22", 81468., 574., 514.143, 9988., 3., 
  7.571, 7029.396, 49.527, 44.362, 861.806, 0.259, 0.653, 0.96, 85., 7.334, 
  310., 26.748, "", "", "", "", 15631., 2.138029*^6, 184.478, 1.349, 19632., 
  1.694, 0.031, 32.3, "tests performed", "", "", "", "", "", "", "", "", "", 
  58.33, 1.1589616*^7, 375.564, 41.8, 18.571, 12.849, 42658.576, 0.2, 
  114.898, 4.29, 25.1, 31.4, "", 5.64, 81.63, 0.931}, 
 {"BEL", "Europe", "Belgium", "2020-08-23", 81936., 468., 516.143, 9992., 4., 
  7.571, 7069.777, 40.381, 44.535, 862.151, 0.345, 0.653, 0.95, 87., 7.507, 
  312., 26.921, "", "", 170.991, 14.754, 8529., 2.146558*^6, 185.214, 0.736, 
  19575., 1.689, 0.031, 32.3, "tests performed", "", "", "", "", "", "", "", 
  "", "", 58.33, 1.1589616*^7, 375.564, 41.8, 18.571, 12.849, 42658.576, 0.2, 
  114.898, 4.29, 25.1, 31.4, "", 5.64, 81.63, 0.931}, 
 {"BEL", "Europe", "Belgium", "2020-08-24", 82092., 156., 508.286, 9996., 4., 
  7.429, 7083.237, 13.46, 43.857, 862.496, 0.345, 0.641, 0.95, 89., 7.679, 
  320., 27.611, "", "", "", "", 17609., 2.164167*^6, 186.733, 1.519, 19519., 
  1.684, 0.03, 33.3, "tests performed", "", "", "", "", "", "", "", "", "", 
  58.33, 1.1589616*^7, 375.564, 41.8, 18.571, 12.849, 42658.576, 0.2, 
  114.898, 4.29, 25.1, 31.4, "", 5.64, 81.63, 0.931}, 
 {"BEL", "Europe", "Belgium", "2020-08-25", 82447., 355., 507.143, 9996., 0., 
  5.286, 7113.868, 30.631, 43.758, 862.496, 0., 0.456, 0.95, 85., 7.334, 
  282., 24.332, "", "", "", "", 27040., 2.191207*^6, 189.066, 2.333, 19509., 
  1.683, 0.03, 33.3, "tests performed", "", "", "", "", "", "", "", "", "", 
  58.33, 1.1589616*^7, 375.564, 41.8, 18.571, 12.849, 42658.576, 0.2, 
  114.898, 4.29, 25.1, 31.4, "", 5.64, 81.63, 0.931}, 
 {"BEL", "Europe", "Belgium", "2020-08-26", 83030., 583., 507.286, 9879., 
  -117., -12.857, 7164.172, 50.304, 43.771, 852.401, -10.095, -1.109, 0.95, 
  81., 6.989, 260., 22.434, "", "", "", "", 24596., 2.215803*^6, 191.189, 
  2.122, 19724., 1.702, 0.029, 34.5, "tests performed", "", "", "", "", "", 
  "", "", "", "", 58.33, 1.1589616*^7, 375.564, 41.8, 18.571, 12.849, 
  42658.576, 0.2, 114.898, 4.29, 25.1, 31.4, "", 5.64, 81.63, 0.931}, 
 {"BEL", "Europe", "Belgium", "2020-08-27", 83500., 470., 474.571, 9884., 5., 
  -13.143, 7204.725, 40.554, 40.948, 852.832, 0.431, -1.134, 0.94, 82., 
  7.075, 257., 22.175, "", "", "", "", 21308., 2.237111*^6, 193.027, 1.839, 
  19361., 1.671, 0.027, 37., "tests performed", "", "", "", "", "", "", "", 
  "", "", 52.78, 1.1589616*^7, 375.564, 41.8, 18.571, 12.849, 42658.576, 0.2, 
  114.898, 4.29, 25.1, 31.4, "", 5.64, 81.63, 0.931}, 
 {"BEL", "Europe", "Belgium", "2020-08-28", 83952., 452., 436.857, 9886., 2., 
  -14.143, 7243.726, 39., 37.694, 853.005, 0.173, -1.22, 0.95, 77., 6.644, 
  252., 21.744, "", "", "", "", 25114., 2.262225*^6, 195.194, 2.167, 19975., 
  1.724, 0.026, 38.5, "tests performed", "", "", "", "", "", "", "", "", "", 
  52.78, 1.1589616*^7, 375.564, 41.8, 18.571, 12.849, 42658.576, 0.2, 
  114.898, 4.29, 25.1, 31.4, "", 5.64, 81.63, 0.931}, 
 {"BEL", "Europe", "Belgium", "2020-08-29", 84599., 647., 447.286, 9891., 5., 
  -13.857, 7299.552, 55.826, 38.594, 853.436, 0.431, -1.196, 0.97, 72., 
  6.212, 230., 19.845, "", "", "", "", 19052., 2.281277*^6, 196.838, 1.644, 
  20464., 1.766, 0.026, 38.5, "tests performed", "", "", "", "", "", "", "", 
  "", "", 52.78, 1.1589616*^7, 375.564, 41.8, 18.571, 12.849, 42658.576, 0.2, 
  114.898, 4.29, 25.1, 31.4, "", 5.64, 81.63, 0.931}, 
 {"BEL", "Europe", "Belgium", "2020-08-30", 85042., 443., 443.714, 9894., 3., 
  -14., 7337.775, 38.224, 38.286, 853.695, 0.259, -1.208, 0.99, 71., 6.126, 
  233., 20.104, "", "", 103.6, 8.939, 10600., 2.291877*^6, 197.753, 0.915, 
  20760., 1.791, 0.026, 38.5, "tests performed", "", "", "", "", "", "", "", 
  "", "", 52.78, 1.1589616*^7, 375.564, 41.8, 18.571, 12.849, 42658.576, 0.2, 
  114.898, 4.29, 25.1, 31.4, "", 5.64, 81.63, 0.931}, 
 {"BEL", "Europe", "Belgium", "2020-08-31", 85236., 194., 449.143, 9895., 1., 
  -14.429, 7354.515, 16.739, 38.754, 853.782, 0.086, -1.245, 1., 74., 6.385, 
  243., 20.967, "", "", "", "", 19657., 2.311534*^6, 199.449, 1.696, 21052., 
  1.816, 0.026, 38.5, "tests performed", "", "", "", "", "", "", "", "", "", 
  52.78, 1.1589616*^7, 375.564, 41.8, 18.571, 12.849, 42658.576, 0.2, 
  114.898, 4.29, 25.1, 31.4, "", 5.64, 81.63, 0.931}, 
 {"BEL", "Europe", "Belgium", "2020-09-01", 85487., 251., 434.286, 9897., 2., 
  -14.143, 7376.172, 21.657, 37.472, 853.954, 0.173, -1.22, 1.02, 68., 5.867, 
  226., 19.5, "", "", "", "", 28223., 2.339757*^6, 201.884, 2.435, 21221., 
  1.831, 0.024, 41.7, "tests performed", "", "", "", "", "", "", "", "", "", 
  52.78, 1.1589616*^7, 375.564, 41.8, 18.571, 12.849, 42658.576, 0.2, 
  114.898, 4.29, 25.1, 31.4, "", 5.64, 81.63, 0.931}, 
 {"BEL", "Europe", "Belgium", "2020-09-02", 85911., 424., 411.571, 9898., 1., 
  2.714, 7412.756, 36.584, 35.512, 854.04, 0.086, 0.234, 1.05, 60., 5.177, 
  221., 19.069, "", "", "", "", 30069., 2.369826*^6, 204.478, 2.594, 22003., 
  1.899, 0.024, 41.7, "tests performed", "", "", "", "", "", "", "", "", "", 
  52.78, 1.1589616*^7, 375.564, 41.8, 18.571, 12.849, 42658.576, 0.2, 
  114.898, 4.29, 25.1, 31.4, "", 5.64, 81.63, 0.931}, 
 {"BEL", "Europe", "Belgium", "2020-09-03", 86544., 633., 434.857, 9899., 1., 
  2.143, 7467.374, 54.618, 37.521, 854.127, 0.086, 0.185, 1.08, 58., 5.004, 
  209., 18.033, "", "", "", "", 24017., 2.393843*^6, 206.551, 2.072, 22390., 
  1.932, 0.025, 40., "tests performed", "", "", "", "", "", "", "", "", "", 
  52.78, 1.1589616*^7, 375.564, 41.8, 18.571, 12.849, 42658.576, 0.2, 
  114.898, 4.29, 25.1, 31.4, "", 5.64, 81.63, 0.931}, 
 {"BEL", "Europe", "Belgium", "2020-09-04", 87174., 630., 460.286, 9901., 2., 
  2.143, 7521.733, 54.359, 39.715, 854.299, 0.173, 0.185, 1.11, 52., 4.487, 
  215., 18.551, "", "", "", "", 26583., 2.420426*^6, 208.844, 2.294, 22600., 
  1.95, 0.026, 38.5, "tests performed", "", "", "", "", "", "", "", "", "", 
  52.78, 1.1589616*^7, 375.564, 41.8, 18.571, 12.849, 42658.576, 0.2, 
  114.898, 4.29, 25.1, 31.4, "", 5.64, 81.63, 0.931}, 
 {"BEL", "Europe", "Belgium", "2020-09-05", 87825., 651., 460.857, 9906., 5., 
  2.143, 7577.904, 56.171, 39.765, 854.731, 0.431, 0.185, 1.14, 53., 4.573, 
  215., 18.551, "", "", "", "", 19740., 2.440166*^6, 210.548, 1.703, 22698., 
  1.958, 0.026, 38.5, "tests performed", "", "", "", "", "", "", "", "", "", 
  52.78, 1.1589616*^7, 375.564, 41.8, 18.571, 12.849, 42658.576, 0.2, 
  114.898, 4.29, 25.1, 31.4, "", 5.64, 81.63, 0.931}, 
 {"BEL", "Europe", "Belgium", "2020-09-06", 88367., 542., 475., 9907., 1., 
  1.857, 7624.67, 46.766, 40.985, 854.817, 0.086, 0.16, 1.17, 53., 4.573, 
  223., 19.241, "", "", 119.694, 10.328, 10963., 2.451129*^6, 211.494, 0.946, 
  22750., 1.963, 0.027, 37., "tests performed", "", "", "", "", "", "", "", 
  "", "", 52.78, 1.1589616*^7, 375.564, 41.8, 18.571, 12.849, 42658.576, 0.2, 
  114.898, 4.29, 25.1, 31.4, "", 5.64, 81.63, 0.931}, 
 {"BEL", "Europe", "Belgium", "2020-09-07", 88769., 402., 504.714, 9909., 2., 
  2., 7659.356, 34.686, 43.549, 854.99, 0.173, 0.173, 1.2, 52., 4.487, 235., 
  20.277, "", "", "", "", 23129., 2.474258*^6, 213.489, 1.996, 23246., 2.006, 
  0.028, 35.7, "tests performed", "", "", "", "", "", "", "", "", "", 52.78, 
  1.1589616*^7, 375.564, 41.8, 18.571, 12.849, 42658.576, 0.2, 114.898, 4.29, 
  25.1, 31.4, "", 5.64, 81.63, 0.931}, {"BEL", "Europe", "Belgium", 
  "2020-09-08", 89141., 372., 522., 9912., 3., 2.143, 7691.454, 32.098, 
  45.04, 855.248, 0.259, 0.185, 1.23, 59., 5.091, 260., 22.434, "", "", "", 
  "", 35123., 2.509381*^6, 216.52, 3.031, 24232., 2.091, 0.028, 35.7, 
  "tests performed", "", "", "", "", "", "", "", "", "", 52.78, 1.1589616*^7, 
  375.564, 41.8, 18.571, 12.849, 42658.576, 0.2, 114.898, 4.29, 25.1, 31.4, 
  "", 5.64, 81.63, 0.931}, {"BEL", "Europe", "Belgium", "2020-09-09", 89691., 
  550., 540., 9917., 5., 2.714, 7738.91, 47.456, 46.593, 855.68, 0.431, 
  0.234, 1.26, 60., 5.177, 250., 21.571, "", "", "", "", 35047., 2.544428*^6, 
  219.544, 3.024, 24943., 2.152, 0.028, 35.7, "tests performed", "", "", "", 
  "", "", "", "", "", "", 52.78, 1.1589616*^7, 375.564, 41.8, 18.571, 12.849, 
  42658.576, 0.2, 114.898, 4.29, 25.1, 31.4, "", 5.64, 81.63, 0.931}, 
 {"BEL", "Europe", "Belgium", "2020-09-10", 90568., 877., 574.857, 9917., 0., 
  2.571, 7814.582, 75.671, 49.601, 855.68, 0., 0.222, 1.3, 65., 5.608, 249., 
  21.485, "", "", "", "", 36232., 2.58066*^6, 222.67, 3.126, 26688., 2.303, 
  0.029, 34.5, "tests performed", "", "", "", "", "", "", "", "", "", 52.78, 
  1.1589616*^7, 375.564, 41.8, 18.571, 12.849, 42658.576, 0.2, 114.898, 4.29, 
  25.1, 31.4, "", 5.64, 81.63, 0.931}, {"BEL", "Europe", "Belgium", 
  "2020-09-11", 91537., 969., 623.286, 9919., 2., 2.571, 7898.191, 83.609, 
  53.78, 855.852, 0.173, 0.222, 1.33, 67., 5.781, 254., 21.916, "", "", "", 
  "", 38042., 2.618702*^6, 225.952, 3.282, 28325., 2.444, 0.03, 33.3, 
  "tests performed", "", "", "", "", "", "", "", "", "", 52.78, 1.1589616*^7, 
  375.564, 41.8, 18.571, 12.849, 42658.576, 0.2, 114.898, 4.29, 25.1, 31.4, 
  "", 5.64, 81.63, 0.931}, {"BEL", "Europe", "Belgium", "2020-09-12", 92478., 
  941., 664.714, 9923., 4., 2.429, 7979.384, 81.193, 57.354, 856.197, 0.345, 
  0.21, 1.37, 68., 5.867, 260., 22.434, "", "", "", "", 27126., 2.645828*^6, 
  228.293, 2.341, 29380., 2.535, 0.03, 33.3, "tests performed", "", "", "", 
  "", "", "", "", "", "", 52.78, 1.1589616*^7, 375.564, 41.8, 18.571, 12.849, 
  42658.576, 0.2, 114.898, 4.29, 25.1, 31.4, "", 5.64, 81.63, 0.931}, 
 {"BEL", "Europe", "Belgium", "2020-09-13", 93455., 977., 726.857, 9925., 2., 
  2.571, 8063.684, 84.3, 62.716, 856.37, 0.173, 0.222, 1.39, 71., 6.126, 
  293., 25.281, "", "", 214.242, 18.486, 19155., 2.664983*^6, 229.946, 1.653, 
  30551., 2.636, 0.031, 32.3, "tests performed", "", "", "", "", "", "", "", 
  "", "", 52.78, 1.1589616*^7, 375.564, 41.8, 18.571, 12.849, 42658.576, 0.2, 
  114.898, 4.29, 25.1, 31.4, "", 5.64, 81.63, 0.931}, 
 {"BEL", "Europe", "Belgium", "2020-09-14", 94306., 851., 791., 9927., 2., 
  2.571, 8137.112, 73.428, 68.251, 856.543, 0.173, 0.222, 1.41, 72., 6.212, 
  318., 27.438, "", "", "", "", 29307., 2.69429*^6, 232.474, 2.529, 31433., 
  2.712, 0.032, 31.2, "tests performed", "", "", "", "", "", "", "", "", "", 
  52.78, 1.1589616*^7, 375.564, 41.8, 18.571, 12.849, 42658.576, 0.2, 
  114.898, 4.29, 25.1, 31.4, "", 5.64, 81.63, 0.931}, 
 {"BEL", "Europe", "Belgium", "2020-09-15", 94795., 489., 807.714, 9930., 3., 
  2.571, 8179.305, 42.193, 69.693, 856.801, 0.259, 0.222, 1.42, 67., 5.781, 
  315., 27.18, "", "", "", "", 42303., 2.736593*^6, 236.125, 3.65, 32459., 
  2.801, 0.034, 29.4, "tests performed", "", "", "", "", "", "", "", "", "", 
  52.78, 1.1589616*^7, 375.564, 41.8, 18.571, 12.849, 42658.576, 0.2, 
  114.898, 4.29, 25.1, 31.4, "", 5.64, 81.63, 0.931}, 
 {"BEL", "Europe", "Belgium", "2020-09-16", 95948., 1153., 893.857, 9935., 
  5., 2.571, 8278.79, 99.486, 77.126, 857.233, 0.431, 0.222, 1.44, 74., 
  6.385, 353., 30.458, "", "", "", "", 46674., 2.783267*^6, 240.152, 4.027, 
  34120., 2.944, 0.036, 27.8, "tests performed", "", "", "", "", "", "", "", 
  "", "", 52.78, 1.1589616*^7, 375.564, 41.8, 18.571, 12.849, 42658.576, 0.2, 
  114.898, 4.29, 25.1, 31.4, "", 5.64, 81.63, 0.931}, 
 {"BEL", "Europe", "Belgium", "2020-09-17", 97976., 2028., 1058.286, 9936., 
  1., 2.714, 8453.774, 174.984, 91.313, 857.319, 0.086, 0.234, 1.45, 69., 
  5.954, 371., 32.011, "", "", "", "", 43222., 2.826489*^6, 243.881, 3.729, 
  35118., 3.03, 0.037, 27., "tests performed", "", "", "", "", "", "", "", 
  "", "", 52.78, 1.1589616*^7, 375.564, 41.8, 18.571, 12.849, 42658.576, 0.2, 
  114.898, 4.29, 25.1, 31.4, "", 5.64, 81.63, 0.931}, 
 {"BEL", "Europe", "Belgium", "2020-09-18", 99649., 1673., 1158.857, 9937., 
  1., 2.571, 8598.128, 144.353, 99.991, 857.405, 0.086, 0.222, 1.44, 78., 
  6.73, 392., 33.823, "", "", "", "", 41428., 2.867917*^6, 247.456, 3.575, 
  35602., 3.072, 0.039, 25.6, "tests performed", "", "", "", "", "", "", "", 
  "", "", 52.78, 1.1589616*^7, 375.564, 41.8, 18.571, 12.849, 42658.576, 0.2, 
  114.898, 4.29, 25.1, 31.4, "", 5.64, 81.63, 0.931}, 
 {"BEL", "Europe", "Belgium", "2020-09-19", 100748., 1099., 1181.429, 9944., 
  7., 3., 8692.954, 94.826, 101.939, 858.009, 0.604, 0.259, 1.43, 78., 6.73, 
  421., 36.326, "", "", "", "", 26392., 2.894309*^6, 249.733, 2.277, 35497., 
  3.063, 0.04, 25., "tests performed", "", "", "", "", "", "", "", "", "", 
  52.78, 1.1589616*^7, 375.564, 41.8, 18.571, 12.849, 42658.576, 0.2, 
  114.898, 4.29, 25.1, 31.4, "", 5.64, 81.63, 0.931}, 
 {"BEL", "Europe", "Belgium", "2020-09-20", 102295., 1547., 1262.857, 9948., 
  4., 3.286, 8826.436, 133.482, 108.965, 858.355, 0.345, 0.284, 1.43, 77., 
  6.644, 432., 37.275, "", "", 318.848, 27.512, 21874., 2.916183*^6, 251.62, 
  1.887, 35886., 3.096, 0.041, 24.4, "tests performed", "", "", "", "", "", 
  "", "", "", "", 52.78, 1.1589616*^7, 375.564, 41.8, 18.571, 12.849, 
  42658.576, 0.2, 114.898, 4.29, 25.1, 31.4, "", 5.64, 81.63, 0.931}, 
 {"BEL", "Europe", "Belgium", "2020-09-21", 103392., 1097., 1298., 9950., 2., 
  3.286, 8921.089, 94.654, 111.997, 858.527, 0.173, 0.284, 1.42, 87., 7.507, 
  490., 42.279, "", "", "", "", 34932., 2.951115*^6, 254.634, 3.014, 36689., 
  3.166, 0.043, 23.3, "tests performed", "", "", "", "", "", "", "", "", "", 
  52.78, 1.1589616*^7, 375.564, 41.8, 18.571, 12.849, 42658.576, 0.2, 
  114.898, 4.29, 25.1, 31.4, "", 5.64, 81.63, 0.931}, 
 {"BEL", "Europe", "Belgium", "2020-09-22", 105226., 1834., 1490.143, 9955., 
  5., 3.571, 9079.334, 158.245, 128.576, 858.959, 0.431, 0.308, 1.41, 94., 
  8.111, 505., 43.573, "", "", "", "", 45049., 2.996164*^6, 258.521, 3.887, 
  37082., 3.2, 0.045, 22.2, "tests performed", "", "", "", "", "", "", "", 
  "", "", 52.78, 1.1589616*^7, 375.564, 41.8, 18.571, 12.849, 42658.576, 0.2, 
  114.898, 4.29, 25.1, 31.4, "", 5.64, 81.63, 0.931}, 
 {"BEL", "Europe", "Belgium", "2020-09-23", 106887., 1661., 1562.714, 9959., 
  4., 3.429, 9222.652, 143.318, 134.837, 859.304, 0.345, 0.296, 1.38, 95., 
  8.197, 550., 47.456, "", "", "", "", 44434., 3.040598*^6, 262.355, 3.834, 
  36762., 3.172, 0.047, 21.3, "tests performed", "", "", "", "", "", "", "", 
  "", "", 52.78, 1.1589616*^7, 375.564, 41.8, 18.571, 12.849, 42658.576, 0.2, 
  114.898, 4.29, 25.1, 31.4, "", 5.64, 81.63, 0.931}, 
 {"BEL", "Europe", "Belgium", "2020-09-24", 108768., 1881., 1541.714, 9965., 
  6., 4.143, 9384.953, 162.3, 133.025, 859.821, 0.518, 0.357, 1.36, 104., 
  8.974, 602., 51.943, "", "", "", "", 40555., 3.081153*^6, 265.855, 3.499, 
  36381., 3.139, 0.049, 20.4, "tests performed", "", "", "", "", "", "", "", 
  "", "", 52.78, 1.1589616*^7, 375.564, 41.8, 18.571, 12.849, 42658.576, 0.2, 
  114.898, 4.29, 25.1, 31.4, "", 5.64, 81.63, 0.931}, 
 {"BEL", "Europe", "Belgium", "2020-09-25", 110976., 2208., 1618.143, 9969., 
  4., 4.571, 9575.468, 190.515, 139.62, 860.167, 0.345, 0.394, 1.34, 110., 
  9.491, 620., 53.496, "", "", "", "", 37845., 3.118998*^6, 269.12, 3.265, 
  35869., 3.095, 0.051, 19.6, "tests performed", "", "", "", "", "", "", "", 
  "", "", 52.78, 1.1589616*^7, 375.564, 41.8, 18.571, 12.849, 42658.576, 0.2, 
  114.898, 4.29, 25.1, 31.4, "", 5.64, 81.63, 0.931}, 
 {"BEL", "Europe", "Belgium", "2020-09-26", 112803., 1827., 1722.143, 9974., 
  5., 4.286, 9733.109, 157.641, 148.594, 860.598, 0.431, 0.37, 1.34, 120., 
  10.354, 626., 54.014, "", "", "", "", 33439., 3.152437*^6, 272.005, 2.885, 
  36875., 3.182, 0.052, 19.2, "tests performed", "", "", "", "", "", "", "", 
  "", "", 52.78, 1.1589616*^7, 375.564, 41.8, 18.571, 12.849, 42658.576, 0.2, 
  114.898, 4.29, 25.1, 31.4, "", 5.64, 81.63, 0.931}, 
 {"BEL", "Europe", "Belgium", "2020-09-27", 114179., 1376., 1697.714, 9980., 
  6., 4.571, 9851.836, 118.727, 146.486, 861.116, 0.518, 0.394, 1.34, 135., 
  11.648, 654., 56.43, "", "", 450.612, 38.881, 20395., 3.172832*^6, 273.765, 
  1.76, 36664., 3.164, 0.053, 18.9, "tests performed", "", "", "", "", "", 
  "", "", "", "", 52.78, 1.1589616*^7, 375.564, 41.8, 18.571, 12.849, 
  42658.576, 0.2, 114.898, 4.29, 25.1, 31.4, "", 5.64, 81.63, 0.931}, 
 {"BEL", "Europe", "Belgium", "2020-09-28", 115353., 1174., 1708.714, 9987., 
  7., 5.286, 9953.134, 101.298, 147.435, 861.72, 0.604, 0.456, 1.35, 140., 
  12.08, 708., 61.089, "", "", "", "", 28558., 3.20139*^6, 276.229, 2.464, 
  35754., 3.085, 0.055, 18.2, "tests performed", "", "", "", "", "", "", "", 
  "", "", 52.78, 1.1589616*^7, 375.564, 41.8, 18.571, 12.849, 42658.576, 0.2, 
  114.898, 4.29, 25.1, 31.4, "", 5.64, 81.63, 0.931}, 
 {"BEL", "Europe", "Belgium", "2020-09-29", 117115., 1762., 1698.429, 10001., 
  14., 6.571, 10105.167, 152.033, 146.547, 862.928, 1.208, 0.567, 1.36, 150., 
  12.943, 716., 61.779, "", "", "", "", 48302., 3.249692*^6, 280.397, 4.168, 
  36218., 3.125, 0.058, 17.2, "tests performed", "", "", "", "", "", "", "", 
  "", "", 52.78, 1.1589616*^7, 375.564, 41.8, 18.571, 12.849, 42658.576, 0.2, 
  114.898, 4.29, 25.1, 31.4, "", 5.64, 81.63, 0.931}, 
 {"BEL", "Europe", "Belgium", "2020-09-30", 118452., 1337., 1652.143, 10016., 
  15., 8.143, 10220.528, 115.362, 142.554, 864.222, 1.294, 0.703, 1.37, 157., 
  13.547, 739., 63.764, "", "", "", "", 46694., 3.296386*^6, 284.426, 4.029, 
  36541., 3.153, 0.061, 16.4, "tests performed", "", "", "", "", "", "", "", 
  "", "", 47.22, 1.1589616*^7, 375.564, 41.8, 18.571, 12.849, 42658.576, 0.2, 
  114.898, 4.29, 25.1, 31.4, "", 5.64, 81.63, 0.931}, 
 {"BEL", "Europe", "Belgium", "2020-10-01", 121059., 2607., 1755.857, 10023., 
  7., 8.286, 10445.471, 224.943, 151.503, 864.826, 0.604, 0.715, 1.4, 156., 
  13.46, 773., 66.698, "", "", "", "", 41753., 3.338139*^6, 288.028, 3.603, 
  36712., 3.168, 0.067, 14.9, "tests performed", "", "", "", "", "", "", "", 
  "", "", 47.22, 1.1589616*^7, 375.564, 41.8, 18.571, 12.849, 42658.576, 0.2, 
  114.898, 4.29, 25.1, 31.4, "", 5.64, 81.63, 0.931}, 
 {"BEL", "Europe", "Belgium", "2020-10-02", 124234., 3175., 1894., 10037., 
  14., 9.714, 10719.423, 273.952, 163.422, 866.034, 1.208, 0.838, 1.44, 163., 
  14.064, 789., 68.078, "", "", "", "", 41778., 3.379917*^6, 291.633, 3.605, 
  37274., 3.216, 0.072, 13.9, "tests performed", "", "", "", "", "", "", "", 
  "", "", 47.22, 1.1589616*^7, 375.564, 41.8, 18.571, 12.849, 42658.576, 0.2, 
  114.898, 4.29, 25.1, 31.4, "", 5.64, 81.63, 0.931}, 
 {"BEL", "Europe", "Belgium", "2020-10-03", 127623., 3389., 2117.143, 10044., 
  7., 10., 11011.84, 292.417, 182.676, 866.638, 0.604, 0.863, 1.47, 185., 
  15.963, 819., 70.667, "", "", "", "", 34240., 3.414157*^6, 294.588, 2.954, 
  37389., 3.226, 0.076, 13.2, "tests performed", "", "", "", "", "", "", "", 
  "", "", 47.22, 1.1589616*^7, 375.564, 41.8, 18.571, 12.849, 42658.576, 0.2, 
  114.898, 4.29, 25.1, 31.4, "", 5.64, 81.63, 0.931}, 
 {"BEL", "Europe", "Belgium", "2020-10-04", 130235., 2612., 2293.714, 10064., 
  20., 12., 11237.214, 225.374, 197.911, 868.364, 1.726, 1.035, 1.49, 186., 
  16.049, 866., 74.722, "", "", 544.154, 46.952, 17961., 3.432118*^6, 
  296.137, 1.55, 37041., 3.196, 0.079, 12.7, "tests performed", "", "", "", 
  "", "", "", "", "", "", 47.22, 1.1589616*^7, 375.564, 41.8, 18.571, 12.849, 
  42658.576, 0.2, 114.898, 4.29, 25.1, 31.4, "", 5.64, 81.63, 0.931}, 
 {"BEL", "Europe", "Belgium", "2020-10-05", 132203., 1968., 2407.143, 10078., 
  14., 13., 11407.022, 169.807, 207.698, 869.572, 1.208, 1.122, 1.51, 195., 
  16.825, 937., 80.848, "", "", "", "", 27391., 3.459509*^6, 298.501, 2.363, 
  36874., 3.182, 0.082, 12.2, "tests performed", "", "", "", "", "", "", "", 
  "", "", 47.22, 1.1589616*^7, 375.564, 41.8, 18.571, 12.849, 42658.576, 0.2, 
  114.898, 4.29, 25.1, 31.4, "", 5.64, 81.63, 0.931}, 
 {"BEL", "Europe", "Belgium", "2020-10-06", 134291., 2088., 2453.714, 10092., 
  14., 13., 11587.183, 180.161, 211.717, 870.779, 1.208, 1.122, 1.54, 189., 
  16.308, 952., 82.142, "", "", "", "", 45882., 3.505391*^6, 302.46, 3.959, 
  36528., 3.152, 0.089, 11.2, "tests performed", "", "", "", "", "", "", "", 
  "", "", 47.22, 1.1589616*^7, 375.564, 41.8, 18.571, 12.849, 42658.576, 0.2, 
  114.898, 4.29, 25.1, 31.4, "", 5.64, 81.63, 0.931}, 
 {"BEL", "Europe", "Belgium", "2020-10-07", 137868., 3577., 2773.714, 10108., 
  16., 13.143, 11895.821, 308.638, 239.328, 872.16, 1.381, 1.134, 1.57, 201., 
  17.343, 1050., 90.598, "", "", "", "", 54459., 3.55985*^6, 307.159, 4.699, 
  37638., 3.248, 0.098, 10.2, "tests performed", "", "", "", "", "", "", "", 
  "", "", 47.22, 1.1589616*^7, 375.564, 41.8, 18.571, 12.849, 42658.576, 0.2, 
  114.898, 4.29, 25.1, 31.4, "", 5.64, 81.63, 0.931}, 
 {"BEL", "Europe", "Belgium", "2020-10-08", 143596., 5728., 3219.571, 10126., 
  18., 14.714, 12390.057, 494.236, 277.798, 873.713, 1.553, 1.27, 1.61, 213., 
  18.379, 1110., 95.775, "", "", "", "", 50165., 3.610015*^6, 311.487, 4.328, 
  38839., 3.351, 0.103, 9.7, "tests performed", "", "", "", "", "", "", "", 
  "", "", 47.22, 1.1589616*^7, 375.564, 41.8, 18.571, 12.849, 42658.576, 0.2, 
  114.898, 4.29, 25.1, 31.4, "", 5.64, 81.63, 0.931}, 
 {"BEL", "Europe", "Belgium", "2020-10-09", 148981., 5385., 3535.286, 10151., 
  25., 16.286, 12854.697, 464.64, 305.039, 875.87, 2.157, 1.405, 1.63, 214., 
  18.465, 1191., 102.764, "", "", "", "", 53751., 3.663766*^6, 316.125, 
  4.638, 40550., 3.499, 0.11, 9.1, "tests performed", "", "", "", "", "", "", 
  "", "", "", 47.22, 1.1589616*^7, 375.564, 41.8, 18.571, 12.849, 42658.576, 
  0.2, 114.898, 4.29, 25.1, 31.4, "", 5.64, 81.63, 0.931}, 
 {"BEL", "Europe", "Belgium", "2020-10-10", 156931., 7950., 4186.857, 10175., 
  24., 18.714, 13540.656, 685.959, 361.259, 877.941, 2.071, 1.615, 1.65, 
  228., 19.673, 1260., 108.718, "", "", "", "", 47596., 3.711362*^6, 320.232, 
  4.107, 42458., 3.663, 0.116, 8.6, "tests performed", "", "", "", "", "", 
  "", "", "", "", 47.22, 1.1589616*^7, 375.564, 41.8, 18.571, 12.849, 
  42658.576, 0.2, 114.898, 4.29, 25.1, 31.4, "", 5.64, 81.63, 0.931}, 
 {"BEL", "Europe", "Belgium", "2020-10-11", 162258., 5327., 4574.714, 10191., 
  16., 18.143, 14000.291, 459.636, 394.725, 879.322, 1.381, 1.565, 1.64, 
  245., 21.14, 1334., 115.103, "", "", 885.13, 76.373, 30373., 3.741735*^6, 
  322.852, 2.621, 44231., 3.816, 0.119, 8.4, "tests performed", "", "", "", 
  "", "", "", "", "", "", 47.22, 1.1589616*^7, 375.564, 41.8, 18.571, 12.849, 
  42658.576, 0.2, 114.898, 4.29, 25.1, 31.4, "", 5.64, 81.63, 0.931}, 
 {"BEL", "Europe", "Belgium", "2020-10-12", 165880., 3622., 4811., 10211., 
  20., 19., 14312.812, 312.521, 415.113, 881.047, 1.726, 1.639, 1.63, 268., 
  23.124, 1473., 127.097, "", "", "", "", 44535., 3.78627*^6, 326.695, 3.843, 
  46680., 4.028, 0.127, 7.9, "tests performed", "", "", "", "", "", "", "", 
  "", "", 47.22, 1.1589616*^7, 375.564, 41.8, 18.571, 12.849, 42658.576, 0.2, 
  114.898, 4.29, 25.1, 31.4, "", 5.64, 81.63, 0.931}, 
 {"BEL", "Europe", "Belgium", "2020-10-13", 173240., 7360., 5564.143, 10244., 
  33., 21.714, 14947.864, 635.051, 480.097, 883.895, 2.847, 1.874, 1.63, 
  281., 24.246, 1622., 139.953, "", "", "", "", 59536., 3.845806*^6, 331.832, 
  5.137, 48631., 4.196, 0.133, 7.5, "tests performed", "", "", "", "", "", 
  "", "", "", "", 47.22, 1.1589616*^7, 375.564, 41.8, 18.571, 12.849, 
  42658.576, 0.2, 114.898, 4.29, 25.1, 31.4, "", 5.64, 81.63, 0.931}, 
 {"BEL", "Europe", "Belgium", "2020-10-14", 181511., 8271., 6234.714, 10278., 
  34., 24.286, 15661.52, 713.656, 537.957, 886.828, 2.934, 2.095, 1.62, 313., 
  27.007, 1778., 153.413, "", "", "", "", 72982., 3.918788*^6, 338.129, 
  6.297, 51277., 4.424, 0.142, 7., "tests performed", "", "", "", "", "", "", 
  "", "", "", 47.22, 1.1589616*^7, 375.564, 41.8, 18.571, 12.849, 42658.576, 
  0.2, 114.898, 4.29, 25.1, 31.4, "", 5.64, 81.63, 0.931}, 
 {"BEL", "Europe", "Belgium", "2020-10-15", 191959., 10448., 6909., 10327., 
  49., 28.714, 16563.016, 901.497, 596.137, 891.056, 4.228, 2.478, 1.6, 327., 
  28.215, 1951., 168.34, "", "", "", "", 66248., 3.985036*^6, 343.845, 5.716, 
  53574., 4.623, 0.147, 6.8, "tests performed", "", "", "", "", "", "", "", 
  "", "", 47.22, 1.1589616*^7, 375.564, 41.8, 18.571, 12.849, 42658.576, 0.2, 
  114.898, 4.29, 25.1, 31.4, "", 5.64, 81.63, 0.931}, 
 {"BEL", "Europe", "Belgium", "2020-10-16", 202151., 10192., 7595.714, 
  10359., 32., 29.714, 17442.424, 879.408, 655.39, 893.817, 2.761, 2.564, 
  1.58, 358., 30.89, 2099., 181.11, "", "", "", "", 68694., 4.05373*^6, 
  349.773, 5.927, 55709., 4.807, 0.153, 6.5, "tests performed", "", "", "", 
  "", "", "", "", "", "", 47.22, 1.1589616*^7, 375.564, 41.8, 18.571, 12.849, 
  42658.576, 0.2, 114.898, 4.29, 25.1, 31.4, "", 5.64, 81.63, 0.931}, 
 {"BEL", "Europe", "Belgium", "2020-10-17", 213115., 10964., 8026.286, 
  10392., 33., 31., 18388.444, 946.019, 692.541, 896.665, 2.847, 2.675, 1.56, 
  384., 33.133, 2267., 195.606, "", "", "", "", 61899., 4.115629*^6, 355.113, 
  5.341, 57752., 4.983, 0.158, 6.3, "tests performed", "", "", "", "", "", 
  "", "", "", "", 47.22, 1.1589616*^7, 375.564, 41.8, 18.571, 12.849, 
  42658.576, 0.2, 114.898, 4.29, 25.1, 31.4, "", 5.64, 81.63, 0.931}, 
 {"BEL", "Europe", "Belgium", "2020-10-18", 222253., 9138., 8570.714, 10413., 
  21., 31.714, 19176.908, 788.464, 739.517, 898.477, 1.812, 2.736, 1.54, 
  412., 35.549, 2497., 215.451, "", "", 1780.319, 153.613, 44689., 
  4.160318*^6, 358.969, 3.856, 59798., 5.16, 0.163, 6.1, "tests performed", 
  "", "", "", "", "", "", "", "", "", 47.22, 1.1589616*^7, 375.564, 41.8, 
  18.571, 12.849, 42658.576, 0.2, 114.898, 4.29, 25.1, 31.4, "", 5.64, 81.63, 
  0.931}, {"BEL", "Europe", "Belgium", "2020-10-19", 230480., 8227., 
  9228.571, 10443., 30., 33.143, 19886.768, 709.86, 796.279, 901.065, 2.589, 
  2.86, 1.53, 446., 38.483, 2773., 239.266, "", "", "", "", 55925., 
  4.216243*^6, 363.795, 4.825, 61425., 5.3, 0.166, 6., "tests performed", "", 
  "", "", "", "", "", "", "", "", 54.63, 1.1589616*^7, 375.564, 41.8, 18.571, 
  12.849, 42658.576, 0.2, 114.898, 4.29, 25.1, 31.4, "", 5.64, 81.63, 0.931}, 
 {"BEL", "Europe", "Belgium", "2020-10-20", 240159., 9679., 9559.857, 10489., 
  46., 35., 20721.912, 835.144, 824.864, 905.034, 3.969, 3.02, 1.51, 487., 
  42.02, 2978., 256.954, "", "", "", "", 78333., 4.294576*^6, 370.554, 6.759, 
  64110., 5.532, 0.175, 5.7, "tests performed", "", "", "", "", "", "", "", 
  "", "", 54.63, 1.1589616*^7, 375.564, 41.8, 18.571, 12.849, 42658.576, 0.2, 
  114.898, 4.29, 25.1, 31.4, "", 5.64, 81.63, 0.931}, 
 {"BEL", "Europe", "Belgium", "2020-10-21", 253386., 13227., 10267.857, 
  10539., 50., 37.286, 21863.192, 1141.28, 885.953, 909.349, 4.314, 3.217, 
  1.49, 525., 45.299, 3275., 282.581, "", "", "", "", 80816., 4.375392*^6, 
  377.527, 6.973, 65229., 5.628, 0.183, 5.5, "tests performed", "", "", "", 
  "", "", "", "", "", "", 54.63, 1.1589616*^7, 375.564, 41.8, 18.571, 12.849, 
  42658.576, 0.2, 114.898, 4.29, 25.1, 31.4, "", 5.64, 81.63, 0.931}, 
 {"BEL", "Europe", "Belgium", "2020-10-22", 270132., 16746., 11167.571, 
  10588., 49., 37.286, 23308.106, 1444.914, 963.584, 913.576, 4.228, 3.217, 
  1.47, 573., 49.441, 3649., 314.851, "", "", "", "", 79980., 4.455372*^6, 
  384.428, 6.901, 67191., 5.798, 0.197, 5.1, "tests performed", "", "", "", 
  "", "", "", "", "", "", 54.63, 1.1589616*^7, 375.564, 41.8, 18.571, 12.849, 
  42658.576, 0.2, 114.898, 4.29, 25.1, 31.4, "", 5.64, 81.63, 0.931}, 
 {"BEL", "Europe", "Belgium", "2020-10-23", 287700., 17568., 12221.286, 
  10658., 70., 42.714, 24823.946, 1515.84, 1054.503, 919.616, 6.04, 3.686, 
  1.44, 633., 54.618, 4056., 349.968, "", "", "", "", 69155., 4.524527*^6, 
  390.395, 5.967, 67257., 5.803, 0.211, 4.7, "tests performed", "", "", "", 
  "", "", "", "", "", "", 54.63, 1.1589616*^7, 375.564, 41.8, 18.571, 12.849, 
  42658.576, 0.2, 114.898, 4.29, 25.1, 31.4, "", 5.64, 81.63, 0.931}, 
 {"BEL", "Europe", "Belgium", "2020-10-24", 305409., 17709., 13184.857, 
  10737., 79., 49.286, 26351.952, 1528.006, 1137.644, 926.433, 6.816, 4.253, 
  1.41, 694., 59.881, 4408., 380.34, "", "", "", "", 63610., 4.588137*^6, 
  395.883, 5.489, 67501., 5.824, 0.225, 4.4, "tests performed", "", "", "", 
  "", "", "", "", "", "", 54.63, 1.1589616*^7, 375.564, 41.8, 18.571, 12.849, 
  42658.576, 0.2, 114.898, 4.29, 25.1, 31.4, "", 5.64, 81.63, 0.931}, 
 {"BEL", "Europe", "Belgium", "2020-10-25", 321031., 15622., 14111.143, 
  10810., 73., 56.714, 27699.882, 1347.931, 1217.568, 932.732, 6.299, 4.894, 
  1.38, 756., 65.231, 4825., 416.321, "", "", 3308.175, 285.443, 39465., 
  4.627602*^6, 399.289, 3.405, 66755., 5.76, 0.236, 4.2, "tests performed", 
  "", "", "", "", "", "", "", "", "", 54.63, 1.1589616*^7, 375.564, 41.8, 
  18.571, 12.849, 42658.576, 0.2, 114.898, 4.29, 25.1, 31.4, "", 5.64, 81.63, 
  0.931}, {"BEL", "Europe", "Belgium", "2020-10-26", 333718., 12687., 
  14748.286, 10899., 89., 65.143, 28794.569, 1094.687, 1272.543, 940.411, 
  7.679, 5.621, 1.34, 812., 70.063, 5268., 454.545, "", "", "", "", 50161., 
  4.677763*^6, 403.617, 4.328, 65931., 5.689, 0.251, 4., "tests performed", 
  "", "", "", "", "", "", "", "", "", 54.63, 1.1589616*^7, 375.564, 41.8, 
  18.571, 12.849, 42658.576, 0.2, 114.898, 4.29, 25.1, 31.4, "", 5.64, 81.63, 
  0.931}, {"BEL", "Europe", "Belgium", "2020-10-27", 347289., 13571., 
  15304.286, 11038., 139., 78.429, 29965.531, 1170.962, 1320.517, 952.404, 
  11.993, 6.767, 1.29, 912., 78.691, 5548., 478.704, "", "", "", "", 71451., 
  4.749214*^6, 409.782, 6.165, 64948., 5.604, 0.269, 3.7, "tests performed", 
  "", "", "", "", "", "", "", "", "", 54.63, 1.1589616*^7, 375.564, 41.8, 
  18.571, 12.849, 42658.576, 0.2, 114.898, 4.29, 25.1, 31.4, "", 5.64, 81.63, 
  0.931}, {"BEL", "Europe", "Belgium", "2020-10-28", 368337., 21048., 
  16421.571, 11170., 132., 90.143, 31781.64, 1816.108, 1416.921, 963.794, 
  11.39, 7.778, 1.24, 994., 85.766, 5924., 511.147, "", "", "", "", 78095., 
  4.827309*^6, 416.52, 6.738, 64560., 5.571, 0.284, 3.5, "tests performed", 
  "", "", "", "", "", "", "", "", "", 54.63, 1.1589616*^7, 375.564, 41.8, 
  18.571, 12.849, 42658.576, 0.2, 114.898, 4.29, 25.1, 31.4, "", 5.64, 81.63, 
  0.931}, {"BEL", "Europe", "Belgium", "2020-10-29", 392258., 23921., 
  17446.571, 11308., 138., 102.857, 33845.643, 2064.003, 1505.362, 975.701, 
  11.907, 8.875, 1.18, 1057., 91.202, 6187., 533.84, "", "", "", "", 71919., 
  4.899228*^6, 422.726, 6.205, 63408., 5.471, 0.291, 3.4, "tests performed", 
  "", "", "", "", "", "", "", "", "", 56.48, 1.1589616*^7, 375.564, 41.8, 
  18.571, 12.849, 42658.576, 0.2, 114.898, 4.29, 25.1, 31.4, "", 5.64, 81.63, 
  0.931}, {"BEL", "Europe", "Belgium", "2020-10-30", 412314., 20056., 17802., 
  11452., 144., 113.429, 35576.157, 1730.515, 1536.03, 988.126, 12.425, 
  9.787, 1.12, 1105., 95.344, 6439., 555.584, "", "", "", "", 66019., 
  4.965247*^6, 428.422, 5.696, 62960., 5.432, 0.292, 3.4, "tests performed", 
  "", "", "", "", "", "", "", "", "", 56.48, 1.1589616*^7, 375.564, 41.8, 
  18.571, 12.849, 42658.576, 0.2, 114.898, 4.29, 25.1, 31.4, "", 5.64, 81.63, 
  0.931}, {"BEL", "Europe", "Belgium", "2020-10-31", 429229., 16915., 
  17688.571, 11625., 173., 126.857, 37035.653, 1459.496, 1526.243, 1003.053, 
  14.927, 10.946, 1.05, 1161., 100.176, 6502., 561.019, "", "", "", "", 
  54587., 5.019834*^6, 433.132, 4.71, 61671., 5.321, 0.288, 3.5, 
  "tests performed", "", "", "", "", "", "", "", "", "", 56.48, 1.1589616*^7, 
  375.564, 41.8, 18.571, 12.849, 42658.576, 0.2, 114.898, 4.29, 25.1, 31.4, 
  "", 5.64, 81.63, 0.931}, {"BEL", "Europe", "Belgium", "2020-11-01", 
  441018., 11789., 17141., 11737., 112., 132.429, 38052.857, 1017.204, 
  1478.996, 1012.717, 9.664, 11.426, 0.99, 1223., 105.525, 6824., 588.803, 
  "", "", 4619.777, 398.613, 24162., 5.043996*^6, 435.217, 2.085, 59485., 
  5.133, 0.285, 3.5, "tests performed", "", "", "", "", "", "", "", "", "", 
  56.48, 1.1589616*^7, 375.564, 41.8, 18.571, 12.849, 42658.576, 0.2, 
  114.898, 4.29, 25.1, 31.4, "", 5.64, 81.63, 0.931}, 
 {"BEL", "Europe", "Belgium", "2020-11-02", 447355., 6337., 16233.857, 
  11858., 121., 137., 38599.64, 546.783, 1400.724, 1023.157, 10.44, 11.821, 
  0.93, 1302., 112.342, 7233., 624.093, "", "", "", "", 28928., 5.072924*^6, 
  437.713, 2.496, 56452., 4.871, 0.278, 3.6, "tests performed", "", "", "", 
  "", "", "", "", "", "", 65.74, 1.1589616*^7, 375.564, 41.8, 18.571, 12.849, 
  42658.576, 0.2, 114.898, 4.29, 25.1, 31.4, "", 5.64, 81.63, 0.931}, 
 {"BEL", "Europe", "Belgium", "2020-11-03", 452541., 5186., 15036., 12126., 
  268., 155.429, 39047.109, 447.47, 1297.368, 1046.281, 23.124, 13.411, 0.88, 
  1353., 116.742, 7461., 643.766, "", "", "", "", 54876., 5.1278*^6, 442.448, 
  4.735, 54084., 4.667, 0.271, 3.7, "tests performed", "", "", "", "", "", 
  "", "", "", "", 65.74, 1.1589616*^7, 375.564, 41.8, 18.571, 12.849, 
  42658.576, 0.2, 114.898, 4.29, 25.1, 31.4, "", 5.64, 81.63, 0.931}, 
 {"BEL", "Europe", "Belgium", "2020-11-04", 468213., 15672., 14268., 12331., 
  205., 165.857, 40399.354, 1352.245, 1231.102, 1063.97, 17.688, 14.311, 
  0.83, 1412., 121.833, 7411., 639.452, "", "", "", "", 44998., 5.172798*^6, 
  446.33, 3.883, 49356., 4.259, 0.264, 3.8, "tests performed", "", "", "", 
  "", "", "", "", "", "", 65.74, 1.1589616*^7, 375.564, 41.8, 18.571, 12.849, 
  42658.576, 0.2, 114.898, 4.29, 25.1, 31.4, "", 5.64, 81.63, 0.931}, 
 {"BEL", "Europe", "Belgium", "2020-11-05", 479341., 11128., 12440.429, 
  12520., 189., 173.143, 41359.524, 960.17, 1073.412, 1080.277, 16.308, 
  14.939, 0.78, 1428., 123.214, 7290., 629.011, "", "", "", "", 45722., 
  5.21852*^6, 450.275, 3.945, 45613., 3.936, 0.255, 3.9, "tests performed", 
  "", "", "", "", "", "", "", "", "", 65.74, 1.1589616*^7, 375.564, 41.8, 
  18.571, 12.849, 42658.576, 0.2, 114.898, 4.29, 25.1, 31.4, "", 5.64, 81.63, 
  0.931}, {"BEL", "Europe", "Belgium", "2020-11-06", 488044., 8703., 
  10818.571, 12708., 188., 179.429, 42110.455, 750.931, 933.471, 1096.499, 
  16.221, 15.482, 0.75, 1459., 125.889, 7224., 623.317, "", "", "", "", 
  39364., 5.257884*^6, 453.672, 3.396, 41805., 3.607, 0.244, 4.1, 
  "tests performed", "", "", "", "", "", "", "", "", "", 65.74, 1.1589616*^7, 
  375.564, 41.8, 18.571, 12.849, 42658.576, 0.2, 114.898, 4.29, 25.1, 31.4, 
  "", 5.64, 81.63, 0.931}, {"BEL", "Europe", "Belgium", "2020-11-07", 
  494168., 6124., 9277., 12907., 199., 183.143, 42638.859, 528.404, 800.458, 
  1113.669, 17.171, 15.802, 0.72, 1464., 126.32, 6895., 594.929, "", "", "", 
  "", 32360., 5.290244*^6, 456.464, 2.792, 38630., 3.333, 0.24, 4.2, 
  "tests performed", "", "", "", "", "", "", "", "", "", 65.74, 1.1589616*^7, 
  375.564, 41.8, 18.571, 12.849, 42658.576, 0.2, 114.898, 4.29, 25.1, 31.4, 
  "", 5.64, 81.63, 0.931}, {"BEL", "Europe", "Belgium", "2020-11-08", 
  500789., 6621., 8538.714, 13055., 148., 188.286, 43210.146, 571.287, 
  736.756, 1126.439, 12.77, 16.246, 0.7, 1470., 126.838, 6955., 600.106, "", 
  "", 4206.381, 362.944, 13302., 5.303546*^6, 457.612, 1.148, 37079., 3.199, 
  0.236, 4.2, "tests performed", "", "", "", "", "", "", "", "", "", 65.74, 
  1.1589616*^7, 375.564, 41.8, 18.571, 12.849, 42658.576, 0.2, 114.898, 4.29, 
  25.1, 31.4, "", 5.64, 81.63, 0.931}, {"BEL", "Europe", "Belgium", 
  "2020-11-09", 503182., 2393., 7975.286, 13216., 161., 194., 43416.624, 
  206.478, 688.141, 1140.331, 13.892, 16.739, 0.68, 1474., 127.183, 7221., 
  623.058, "", "", "", "", 22366., 5.325912*^6, 459.542, 1.93, 36141., 3.118, 
  0.232, 4.3, "tests performed", "", "", "", "", "", "", "", "", "", 65.74, 
  1.1589616*^7, 375.564, 41.8, 18.571, 12.849, 42658.576, 0.2, 114.898, 4.29, 
  25.1, 31.4, "", 5.64, 81.63, 0.931}, {"BEL", "Europe", "Belgium", 
  "2020-11-10", 507475., 4293., 7847.714, 13561., 345., 205., 43787.042, 
  370.418, 677.133, 1170.099, 29.768, 17.688, 0.66, 1470., 126.838, 7058., 
  608.993, "", "", "", "", 39204., 5.365116*^6, 462.924, 3.383, 33902., 
  2.925, 0.219, 4.6, "tests performed", "", "", "", "", "", "", "", "", "", 
  65.74, 1.1589616*^7, 375.564, 41.8, 18.571, 12.849, 42658.576, 0.2, 
  114.898, 4.29, 25.1, 31.4, "", 5.64, 81.63, 0.931}, 
 {"BEL", "Europe", "Belgium", "2020-11-11", 515391., 7916., 6739.714, 13758., 
  197., 203.857, 44470.067, 683.025, 581.53, 1187.097, 16.998, 17.59, 0.65, 
  1463., 126.234, 6879., 593.549, "", "", "", "", 31789., 5.396905*^6, 
  465.667, 2.743, 32015., 2.762, 0.209, 4.8, "tests performed", "", "", "", 
  "", "", "", "", "", "", 65.74, 1.1589616*^7, 375.564, 41.8, 18.571, 12.849, 
  42658.576, 0.2, 114.898, 4.29, 25.1, 31.4, "", 5.64, 81.63, 0.931}, 
 {"BEL", "Europe", "Belgium", "2020-11-12", 520393., 5002., 5864.571, 13891., 
  133., 195.857, 44901.66, 431.593, 506.019, 1198.573, 11.476, 16.899, 0.63, 
  1456., 125.63, 7010., 604.852, "", "", "", "", 28051., 5.424956*^6, 
  468.088, 2.42, 29491., 2.545, 0.203, 4.9, "tests performed", "", "", "", 
  "", "", "", "", "", "", 65.74, 1.1589616*^7, 375.564, 41.8, 18.571, 12.849, 
  42658.576, 0.2, 114.898, 4.29, 25.1, 31.4, "", 5.64, 81.63, 0.931}, 
 {"BEL", "Europe", "Belgium", "2020-11-13", 525012., 4619., 5281.143, 14106., 
  215., 199.714, 45300.207, 398.546, 455.679, 1217.124, 18.551, 17.232, 0.63, 
  1457., 125.716, 6762., 583.453, "", "", "", "", 37804., 5.46276*^6, 471.35, 
  3.262, 29268., 2.525, 0.2, 5., "tests performed", "", "", "", "", "", "", 
  "", "", "", 65.74, 1.1589616*^7, 375.564, 41.8, 18.571, 12.849, 42658.576, 
  0.2, 114.898, 4.29, 25.1, 31.4, "", 5.64, 81.63, 0.931}, 
 {"BEL", "Europe", "Belgium", "2020-11-14", 531280., 6268., 5301.714, 14303., 
  197., 199.429, 45841.036, 540.829, 457.454, 1234.122, 16.998, 17.208, 0.64, 
  1423., 122.782, 6505., 561.278, "", "", "", "", 26469., 5.489229*^6, 
  473.633, 2.284, 28426., 2.453, 0.197, 5.1, "tests performed", "", "", "", 
  "", "", "", "", "", "", 65.74, 1.1589616*^7, 375.564, 41.8, 18.571, 12.849, 
  42658.576, 0.2, 114.898, 4.29, 25.1, 31.4, "", 5.64, 81.63, 0.931}, 
 {"BEL", "Europe", "Belgium", "2020-11-15", 535939., 4659., 5021.429, 14421., 
  118., 195.143, 46243.033, 401.998, 433.27, 1244.304, 10.182, 16.838, 0.64, 
  1439., 124.163, 6518., 562.4, "", "", 3261.907, 281.451, 13825., 
  5.503054*^6, 474.826, 1.193, 28501., 2.459, 0.195, 5.1, "tests performed", 
  "", "", "", "", "", "", "", "", "", 65.74, 1.1589616*^7, 375.564, 41.8, 
  18.571, 12.849, 42658.576, 0.2, 114.898, 4.29, 25.1, 31.4, "", 5.64, 81.63, 
  0.931}, {"BEL", "Europe", "Belgium", "2020-11-16", 537871., 1932., 
  4955.571, 14616., 195., 200., 46409.734, 166.701, 427.587, 1261.129, 
  16.825, 17.257, 0.63, 1408., 121.488, 6580., 567.75, "", "", "", "", 
  21451., 5.524505*^6, 476.677, 1.851, 28370., 2.448, 0.189, 5.3, 
  "tests performed", "", "", "", "", "", "", "", "", "", 63.89, 1.1589616*^7, 
  375.564, 41.8, 18.571, 12.849, 42658.576, 0.2, 114.898, 4.29, 25.1, 31.4, 
  "", 5.64, 81.63, 0.931}, {"BEL", "Europe", "Belgium", "2020-11-17", 
  540605., 2734., 4732.857, 14839., 223., 182.571, 46645.635, 235.901, 
  408.37, 1280.37, 19.241, 15.753, 0.63, 1356., 117.001, 6240., 538.413, "", 
  "", "", "", 40334., 5.564839*^6, 480.157, 3.48, 28532., 2.462, 0.177, 5.6, 
  "tests performed", "", "", "", "", "", "", "", "", "", 63.89, 1.1589616*^7, 
  375.564, 41.8, 18.571, 12.849, 42658.576, 0.2, 114.898, 4.29, 25.1, 31.4, 
  "", 5.64, 81.63, 0.931}, {"BEL", "Europe", "Belgium", "2020-11-18", 
  545787., 5182., 4342.286, 15025., 186., 181., 47092.76, 447.124, 374.67, 
  1296.419, 16.049, 15.617, 0.62, 1323., 114.154, 5930., 511.665, "", "", "", 
  "", 36629., 5.601468*^6, 483.318, 3.161, 29223., 2.521, 0.166, 6., 
  "tests performed", "", "", "", "", "", "", "", "", "", 63.89, 1.1589616*^7, 
  375.564, 41.8, 18.571, 12.849, 42658.576, 0.2, 114.898, 4.29, 25.1, 31.4, 
  "", 5.64, 81.63, 0.931}, {"BEL", "Europe", "Belgium", "2020-11-19", 
  550264., 4477., 4267.286, 15196., 171., 186.429, 47479.054, 386.294, 
  368.199, 1311.174, 14.755, 16.086, 0.62, 1286., 110.961, 5651., 487.592, 
  "", "", "", "", 35245., 5.636713*^6, 486.359, 3.041, 30251., 2.61, 0.156, 
  6.4, "tests performed", "", "", "", "", "", "", "", "", "", 63.89, 
  1.1589616*^7, 375.564, 41.8, 18.571, 12.849, 42658.576, 0.2, 114.898, 4.29, 
  25.1, 31.4, "", 5.64, 81.63, 0.931}, {"BEL", "Europe", "Belgium", 
  "2020-11-20", 553680., 3416., 4095.429, 15352., 156., 178., 47773.8, 
  294.747, 353.371, 1324.634, 13.46, 15.359, 0.62, 1256., 108.373, 5418., 
  467.487, "", "", "", "", 34399., 5.671112*^6, 489.327, 2.968, 29765., 
  2.568, 0.144, 6.9, "tests performed", "", "", "", "", "", "", "", "", "", 
  63.89, 1.1589616*^7, 375.564, 41.8, 18.571, 12.849, 42658.576, 0.2, 
  114.898, 4.29, 25.1, 31.4, "", 5.64, 81.63, 0.931}, 
 {"BEL", "Europe", "Belgium", "2020-11-21", 556904., 3224., 3660.571, 15522., 
  170., 174.143, 48051.98, 278.18, 315.849, 1339.302, 14.668, 15.026, 0.62, 
  1201., 103.627, 5017., 432.888, "", "", "", "", 21511., 5.692623*^6, 
  491.183, 1.856, 29056., 2.507, 0.135, 7.4, "tests performed", "", "", "", 
  "", "", "", "", "", "", 63.89, 1.1589616*^7, 375.564, 41.8, 18.571, 12.849, 
  42658.576, 0.2, 114.898, 4.29, 25.1, 31.4, "", 5.64, 81.63, 0.931}, 
 {"BEL", "Europe", "Belgium", "2020-11-22", 558779., 1875., 3262.857, 15618., 
  96., 171., 48213.763, 161.783, 281.533, 1347.586, 8.283, 14.755, 0.63, 
  1194., 103.023, 5025., 433.578, "", "", 2143.424, 184.943, 10728., 
  5.703351*^6, 492.109, 0.926, 28614., 2.469, 0.131, 7.6, "tests performed", 
  "", "", "", "", "", "", "", "", "", 63.89, 1.1589616*^7, 375.564, 41.8, 
  18.571, 12.849, 42658.576, 0.2, 114.898, 4.29, 25.1, 31.4, "", 5.64, 81.63, 
  0.931}, {"BEL", "Europe", "Belgium", "2020-11-23", 559902., 1123., 
  3147.286, 15755., 137., 162.714, 48310.66, 96.897, 271.561, 1359.407, 
  11.821, 14.04, 0.64, 1168., 100.78, 5076., 437.978, "", "", "", "", 22544., 
  5.725895*^6, 494.054, 1.945, 28770., 2.482, 0.126, 7.9, "tests performed", 
  "", "", "", "", "", "", "", "", "", 63.89, 1.1589616*^7, 375.564, 41.8, 
  18.571, 12.849, 42658.576, 0.2, 114.898, 4.29, 25.1, 31.4, "", 5.64, 81.63, 
  0.931}, {"BEL", "Europe", "Belgium", "2020-11-24", 561803., 1901., 
  3028.286, 15938., 183., 157., 48474.686, 164.026, 261.293, 1375.197, 15.79, 
  13.547, 0.65, 1105., 95.344, 4783., 412.697, "", "", "", "", 42288., 
  5.768183*^6, 497.703, 3.649, 29049., 2.506, 0.116, 8.6, "tests performed", 
  "", "", "", "", "", "", "", "", "", 63.89, 1.1589616*^7, 375.564, 41.8, 
  18.571, 12.849, 42658.576, 0.2, 114.898, 4.29, 25.1, 31.4, "", 5.64, 81.63, 
  0.931}, {"BEL", "Europe", "Belgium", "2020-11-25", 564967., 3164., 2740., 
  16077., 139., 150.286, 48747.689, 273.003, 236.419, 1387.19, 11.993, 
  12.967, 0.67, 1071., 92.41, 4570., 394.319, "", "", "", "", 37199., 
  5.805382*^6, 500.912, 3.21, 29131., 2.514, 0.109, 9.2, "tests performed", 
  "", "", "", "", "", "", "", "", "", 63.89, 1.1589616*^7, 375.564, 41.8, 
  18.571, 12.849, 42658.576, 0.2, 114.898, 4.29, 25.1, 31.4, "", 5.64, 81.63, 
  0.931}, {"BEL", "Europe", "Belgium", "2020-11-26", 567532., 2565., 
  2466.857, 16219., 142., 146.143, 48969.008, 221.319, 212.851, 1399.442, 
  12.252, 12.61, 0.69, 1034., 89.218, 4376., 377.579, "", "", "", "", 34180., 
  5.839562*^6, 503.862, 2.949, 28978., 2.5, 0.104, 9.6, "tests performed", 
  "", "", "", "", "", "", "", "", "", 63.89, 1.1589616*^7, 375.564, 41.8, 
  18.571, 12.849, 42658.576, 0.2, 114.898, 4.29, 25.1, 31.4, "", 5.64, 81.63, 
  0.931}, {"BEL", "Europe", "Belgium", "2020-11-27", 570829., 3297., 
  2449.857, 16339., 120., 141., 49253.487, 284.479, 211.384, 1409.796, 
  10.354, 12.166, 0.71, 997., 86.025, 4215., 363.688, "", "", "", "", 33696., 
  5.873258*^6, 506.769, 2.907, 28878., 2.492, 0.099, 10.1, "tests performed", 
  "", "", "", "", "", "", "", "", "", 63.89, 1.1589616*^7, 375.564, 41.8, 
  18.571, 12.849, 42658.576, 0.2, 114.898, 4.29, 25.1, 31.4, "", 5.64, 81.63, 
  0.931}, {"BEL", "Europe", "Belgium", "2020-11-28", 574448., 3619., 
  2506.286, 16461., 122., 134.143, 49565.749, 312.262, 216.253, 1420.323, 
  10.527, 11.574, 0.73, 946., 81.625, 3994., 344.619, "", "", "", "", 25778., 
  5.899036*^6, 508.993, 2.224, 29488., 2.544, 0.097, 10.3, "tests performed", 
  "", "", "", "", "", "", "", "", "", 63.89, 1.1589616*^7, 375.564, 41.8, 
  18.571, 12.849, 42658.576, 0.2, 114.898, 4.29, 25.1, 31.4, "", 5.64, 81.63, 
  0.931}, {"BEL", "Europe", "Belgium", "2020-11-29", 576599., 2151., 
  2545.714, 16547., 86., 132.714, 49751.346, 185.597, 219.655, 1427.744, 
  7.42, 11.451, 0.74, 904., 78.001, 3989., 344.187, "", "", 1613.351, 
  139.207, 9628., 5.908664*^6, 509.824, 0.831, 29330., 2.531, 0.096, 10.4, 
  "tests performed", "", "", "", "", "", "", "", "", "", 63.89, 1.1589616*^7, 
  375.564, 41.8, 18.571, 12.849, 42658.576, 0.2, 114.898, 4.29, 25.1, 31.4, 
  "", 5.64, 81.63, 0.931}, {"BEL", "Europe", "Belgium", "2020-11-30", 
  577345., 746., 2491.857, 16645., 98., 127.143, 49815.714, 64.368, 215.008, 
  1436.199, 8.456, 10.97, 0.75, 900., 77.656, 4014., 346.345, "", "", "", "", 
  23532., 5.932196*^6, 511.854, 2.03, 29472., 2.543, 0.094, 10.6, 
  "tests performed", "", "", "", "", "", "", "", "", "", 63.89, 1.1589616*^7, 
  375.564, 41.8, 18.571, 12.849, 42658.576, 0.2, 114.898, 4.29, 25.1, 31.4, 
  "", 5.64, 81.63, 0.931}, {"BEL", "Europe", "Belgium", "2020-12-01", 
  579212., 1867., 2487., 16786., 141., 121.143, 49976.807, 161.092, 214.589, 
  1448.366, 12.166, 10.453, 0.77, 854., 73.687, 3707., 319.855, "", "", "", 
  "", 44351., 5.976547*^6, 515.681, 3.827, 29766., 2.568, 0.09, 11.1, 
  "tests performed", "", "", "", "", "", "", "", "", "", 60.19, 1.1589616*^7, 
  375.564, 41.8, 18.571, 12.849, 42658.576, 0.2, 114.898, 4.29, 25.1, 31.4, 
  "", 5.64, 81.63, 0.931}, {"BEL", "Europe", "Belgium", "2020-12-02", 
  582252., 3040., 2469.286, 16911., 125., 119.143, 50239.111, 262.304, 
  213.06, 1459.151, 10.786, 10.28, 0.78, 829., 71.53, 3590., 309.76, "", "", 
  "", "", 36654., 6.013201*^6, 518.844, 3.163, 29688., 2.562, 0.089, 11.2, 
  "tests performed", "", "", "", "", "", "", "", "", "", 60.19, 1.1589616*^7, 
  375.564, 41.8, 18.571, 12.849, 42658.576, 0.2, 114.898, 4.29, 25.1, 31.4, 
  "", 5.64, 81.63, 0.931}, {"BEL", "Europe", "Belgium", "2020-12-03", 
  584857., 2605., 2475., 17033., 122., 116.286, 50463.881, 224.77, 213.553, 
  1469.678, 10.527, 10.034, 0.8, 786., 67.819, 3417., 294.833, "", "", "", 
  "", 34155., 6.047356*^6, 521.791, 2.947, 29685., 2.561, 0.088, 11.4, 
  "tests performed", "", "", "", "", "", "", "", "", "", 60.19, 1.1589616*^7, 
  375.564, 41.8, 18.571, 12.849, 42658.576, 0.2, 114.898, 4.29, 25.1, 31.4, 
  "", 5.64, 81.63, 0.931}, {"BEL", "Europe", "Belgium", "2020-12-04", 
  587439., 2582., 2372.857, 17142., 109., 114.714, 50686.666, 222.786, 
  204.74, 1479.083, 9.405, 9.898, 0.82, 789., 68.078, 3348., 288.879, "", "", 
  "", "", 36225., 6.083581*^6, 524.917, 3.126, 30046., 2.592, 0.088, 11.4, 
  "tests performed", "", "", "", "", "", "", "", "", "", 60.19, 1.1589616*^7, 
  375.564, 41.8, 18.571, 12.849, 42658.576, 0.2, 114.898, 4.29, 25.1, 31.4, 
  "", 5.64, 81.63, 0.931}, {"BEL", "Europe", "Belgium", "2020-12-05", 
  589942., 2503., 2213.429, 17254., 112., 113.286, 50902.636, 215.969, 
  190.984, 1488.746, 9.664, 9.775, 0.83, 753., 64.972, 3163., 272.917, "", 
  "", "", "", 24748., 6.108329*^6, 527.052, 2.135, 29899., 2.58, 0.086, 11.6, 
  "tests performed", "", "", "", "", "", "", "", "", "", 60.19, 1.1589616*^7, 
  375.564, 41.8, 18.571, 12.849, 42658.576, 0.2, 114.898, 4.29, 25.1, 31.4, 
  "", 5.64, 81.63, 0.931}, {"BEL", "Europe", "Belgium", "2020-12-06", 
  591756., 1814., 2165.286, 17320., 66., 110.429, 51059.155, 156.519, 186.83, 
  1494.441, 5.695, 9.528, 0.84, 744., 64.195, 3210., 276.972, "", "", 
  1330.713, 114.819, 10538., 6.118867*^6, 527.961, 0.909, 30029., 2.591, 
  0.087, 11.5, "tests performed", "", "", "", "", "", "", "", "", "", 60.19, 
  1.1589616*^7, 375.564, 41.8, 18.571, 12.849, 42658.576, 0.2, 114.898, 4.29, 
  25.1, 31.4, "", 5.64, 81.63, 0.931}, {"BEL", "Europe", "Belgium", 
  "2020-12-07", 592615., 859., 2181.429, 17386., 66., 105.857, 51133.273, 
  74.118, 188.223, 1500.136, 5.695, 9.134, 0.86, 724., 62.47, 3272., 282.322, 
  "", "", "", "", 26604., 6.145471*^6, 530.257, 2.296, 30468., 2.629, 0.086, 
  11.6, "tests performed", "", "", "", "", "", "", "", "", "", 60.19, 
  1.1589616*^7, 375.564, 41.8, 18.571, 12.849, 42658.576, 0.2, 114.898, 4.29, 
  25.1, 31.4, "", 5.64, 81.63, 0.931}, {"BEL", "Europe", "Belgium", 
  "2020-12-08", 594572., 1957., 2194.286, 17507., 121., 103., 51302.131, 
  168.858, 189.332, 1510.576, 10.44, 8.887, 0.88, 677., 58.414, 3136., 
  270.587, "", "", "", "", 45894., 6.191365*^6, 534.217, 3.96, 30688., 2.648, 
  0.084, 11.9, "tests performed", "", "", "", "", "", "", "", "", "", 60.19, 
  1.1589616*^7, 375.564, 41.8, 18.571, 12.849, 42658.576, 0.2, 114.898, 4.29, 
  25.1, 31.4, "", 5.64, 81.63, 0.931}, {"BEL", "Europe", "Belgium", 
  "2020-12-09", 597643., 3071., 2198.714, 17603., 96., 98.857, 51567.11, 
  264.979, 189.714, 1518.86, 8.283, 8.53, 0.9, 662., 57.12, 3034., 261.786, 
  "", "", "", "", 41509., 6.232874*^6, 537.798, 3.582, 31382., 2.708, 0.083, 
  12., "tests performed", "", "", "", "", "", "", "", "", "", 60.19, 
  1.1589616*^7, 375.564, 41.8, 18.571, 12.849, 42658.576, 0.2, 114.898, 4.29, 
  25.1, 31.4, "", 5.64, 81.63, 0.931}, {"BEL", "Europe", "Belgium", 
  "2020-12-10", 600397., 2754., 2220., 17692., 89., 94.143, 51804.736, 
  237.627, 191.551, 1526.539, 7.679, 8.123, 0.92, 658., 56.775, 2961., 
  255.487, "", "", "", "", 38199., 6.271073*^6, 541.094, 3.296, 31960., 
  2.758, 0.082, 12.2, "tests performed", "", "", "", "", "", "", "", "", "", 
  60.19, 1.1589616*^7, 375.564, 41.8, 18.571, 12.849, 42658.576, 0.2, 
  114.898, 4.29, 25.1, 31.4, "", 5.64, 81.63, 0.931}, 
 {"BEL", "Europe", "Belgium", "2020-12-11", 600397., 0., 1851.143, 17692., 
  0., 78.571, 51804.736, 0., 159.724, 1526.539, 0., 6.779, 0.94, 646., 55.74, 
  2896., 249.879, "", "", "", "", 38587., 6.30966*^6, 544.424, 3.329, 32297., 
  2.787, 0.081, 12.3, "tests performed", "", "", "", "", "", "", "", "", "", 
  60.19, 1.1589616*^7, 375.564, 41.8, 18.571, 12.849, 42658.576, 0.2, 
  114.898, 4.29, 25.1, 31.4, "", 5.64, 81.63, 0.931}, 
 {"BEL", "Europe", "Belgium", "2020-12-12", 603159., 2762., 1888.143, 17792., 
  100., 76.857, 52043.053, 238.317, 162.917, 1535.167, 8.628, 6.632, 0.99, 
  627., 54.1, 2770., 239.007, "", "", "", "", 29983., 6.339643*^6, 547.011, 
  2.587, 33045., 2.851, 0.082, 12.2, "tests performed", "", "", "", "", "", 
  "", "", "", "", 60.19, 1.1589616*^7, 375.564, 41.8, 18.571, 12.849, 
  42658.576, 0.2, 114.898, 4.29, 25.1, 31.4, "", 5.64, 81.63, 0.931}, 
 {"BEL", "Europe", "Belgium", "2020-12-13", 608137., 4978., 2340.143, 17951., 
  159., 90.143, 52472.575, 429.522, 201.917, 1548.887, 13.719, 7.778, 1.03, 
  617., 53.237, 2861., 246.859, "", "", 1304.562, 112.563, 13636., 
  6.353279*^6, 548.187, 1.177, 33487., 2.889, 0.082, 12.2, "tests performed", 
  "", "", "", "", "", "", "", "", "", 60.19, 1.1589616*^7, 375.564, 41.8, 
  18.571, 12.849, 42658.576, 0.2, 114.898, 4.29, 25.1, 31.4, "", 5.64, 81.63, 
  0.931}, {"BEL", "Europe", "Belgium", "2020-12-14", 609211., 1074., 
  2370.857, 18054., 103., 95.429, 52565.245, 92.669, 204.567, 1557.774, 
  8.887, 8.234, 1.02, 615., 53.065, 2888., 249.189, "", "", "", "", 31457., 
  6.384736*^6, 550.901, 2.714, 34181., 2.949, 0.082, 12.2, "tests performed", 
  "", "", "", "", "", "", "", "", "", 60.19, 1.1589616*^7, 375.564, 41.8, 
  18.571, 12.849, 42658.576, 0.2, 114.898, 4.29, 25.1, 31.4, "", 5.64, 81.63, 
  0.931}, {"BEL", "Europe", "Belgium", "2020-12-15", 611422., 2211., 
  2407.143, 18178., 124., 95.857, 52756.019, 190.774, 207.698, 1568.473, 
  10.699, 8.271, 1.01, 594., 51.253, 2772., 239.18, "", "", "", "", 52971., 
  6.437707*^6, 555.472, 4.571, 35192., 3.037, 0.082, 12.2, "tests performed", 
  "", "", "", "", "", "", "", "", "", 60.19, 1.1589616*^7, 375.564, 41.8, 
  18.571, 12.849, 42658.576, 0.2, 114.898, 4.29, 25.1, 31.4, "", 5.64, 81.63, 
  0.931}, {"BEL", "Europe", "Belgium", "2020-12-16", 615058., 3636., 
  2487.857, 18278., 100., 96.429, 53069.748, 313.729, 214.663, 1577.101, 
  8.628, 8.32, 1.01, 571., 49.268, 2707., 233.571, "", "", "", "", 50569., 
  6.488276*^6, 559.835, 4.363, 36486., 3.148, 0.08, 12.5, "tests performed", 
  "", "", "", "", "", "", "", "", "", 60.19, 1.1589616*^7, 375.564, 41.8, 
  18.571, 12.849, 42658.576, 0.2, 114.898, 4.29, 25.1, 31.4, "", 5.64, 81.63, 
  0.931}, {"BEL", "Europe", "Belgium", "2020-12-17", 618204., 3146., 
  2543.857, 18371., 93., 97., 53341.198, 271.45, 219.495, 1585.126, 8.024, 
  8.37, 1., 562., 48.492, 2683., 231.5, "", "", "", "", 46288., 6.534564*^6, 
  563.829, 3.994, 37642., 3.248, 0.079, 12.7, "tests performed", "", "", "", 
  "", "", "", "", "", "", 60.19, 1.1589616*^7, 375.564, 41.8, 18.571, 12.849, 
  42658.576, 0.2, 114.898, 4.29, 25.1, 31.4, "", 5.64, 81.63, 0.931}, 
 {"BEL", "Europe", "Belgium", "2020-12-18", 621039., 2835., 2948.857, 18455., 
  84., 109., 53585.813, 244.616, 254.44, 1592.374, 7.248, 9.405, 0.99, 547., 
  47.197, 2616., 225.719, "", "", "", "", 42279., 6.576843*^6, 567.477, 
  3.648, 38169., 3.293, 0.078, 12.8, "tests performed", "", "", "", "", "", 
  "", "", "", "", 60.19, 1.1589616*^7, 375.564, 41.8, 18.571, 12.849, 
  42658.576, 0.2, 114.898, 4.29, 25.1, 31.4, "", 5.64, 81.63, 0.931}, 
 {"BEL", "Europe", "Belgium", "2020-12-19", 623760., 2721., 2943., 18545., 
  90., 107.571, 53820.593, 234.779, 253.934, 1600.139, 7.766, 9.282, 0.97, 
  541., 46.68, 2523., 217.695, "", "", "", "", 32933., 6.609776*^6, 570.319, 
  2.842, 38590., 3.33, 0.076, 13.2, "tests performed", "", "", "", "", "", 
  "", "", "", "", 60.19, 1.1589616*^7, 375.564, 41.8, 18.571, 12.849, 
  42658.576, 0.2, 114.898, 4.29, 25.1, 31.4, "", 5.64, 81.63, 0.931}, 
 {"BEL", "Europe", "Belgium", "2020-12-20", 625930., 2170., 2541.857, 18626., 
  81., 96.429, 54007.829, 187.237, 219.322, 1607.128, 6.989, 8.32, 0.95, 
  543., 46.852, 2538., 218.989, "", "", 1262.317, 108.918, 14444., 
  6.62422*^6, 571.565, 1.246, 38706., 3.34, 0.076, 13.2, "tests performed", 
  "", "", "", "", "", "", "", "", "", 60.19, 1.1589616*^7, 375.564, 41.8, 
  18.571, 12.849, 42658.576, 0.2, 114.898, 4.29, 25.1, 31.4, "", 5.64, 81.63, 
  0.931}, {"BEL", "Europe", "Belgium", "2020-12-21", 626911., 981., 2528.571, 
  18697., 71., 91.857, 54092.474, 84.645, 218.176, 1613.254, 6.126, 7.926, 
  0.94, 546., 47.111, 2610., 225.202, "", "", "", "", 32486., 6.656706*^6, 
  574.368, 2.803, 38853., 3.352, 0.075, 13.3, "tests performed", "", "", "", 
  "", "", "", "", "", "", 60.19, 1.1589616*^7, 375.564, 41.8, 18.571, 12.849, 
  42658.576, 0.2, 114.898, 4.29, 25.1, 31.4, "", 5.64, 81.63, 0.931}, 
 {"BEL", "Europe", "Belgium", "2020-12-22", 629109., 2198., 2526.714, 18821., 
  124., 91.857, 54282.126, 189.653, 218.015, 1623.954, 10.699, 7.926, 0.92, 
  536., 46.248, 2557., 220.629, "", "", "", "", 51829., 6.708535*^6, 578.84, 
  4.472, 38690., 3.338, 0.074, 13.5, "tests performed", "", "", "", "", "", 
  "", "", "", "", 60.19, 1.1589616*^7, 375.564, 41.8, 18.571, 12.849, 
  42658.576, 0.2, 114.898, 4.29, 25.1, 31.4, "", 5.64, 81.63, 0.931}, 
 {"BEL", "Europe", "Belgium", "2020-12-23", 632321., 3212., 2466.143, 18939., 
  118., 94.429, 54559.271, 277.145, 212.789, 1634.135, 10.182, 8.148, 0.9, 
  512., 44.177, 2471., 213.208, "", "", "", "", 41202., 6.749737*^6, 582.395, 
  3.555, 37352., 3.223, 0.074, 13.5, "tests performed", "", "", "", "", "", 
  "", "", "", "", 60.19, 1.1589616*^7, 375.564, 41.8, 18.571, 12.849, 
  42658.576, 0.2, 114.898, 4.29, 25.1, 31.4, "", 5.64, 81.63, 0.931}, 
 {"BEL", "Europe", "Belgium", "2020-12-24", 634904., 2583., 2385.714, 19038., 
  99., 95.286, 54782.143, 222.872, 205.849, 1642.677, 8.542, 8.222, 0.88, 
  514., 44.35, 2447., 211.137, "", "", "", "", 36891., 6.786628*^6, 585.578, 
  3.183, 36009., 3.107, 0.074, 13.5, "tests performed", "", "", "", "", "", 
  "", "", "", "", 60.19, 1.1589616*^7, 375.564, 41.8, 18.571, 12.849, 
  42658.576, 0.2, 114.898, 4.29, 25.1, 31.4, "", 5.64, 81.63, 0.931}, 
 {"BEL", "Europe", "Belgium", "2020-12-25", 637246., 2342., 2315.286, 19089., 
  51., 90.571, 54984.22, 202.077, 199.772, 1647.078, 4.4, 7.815, 0.87, 511., 
  44.091, 2282., 196.9, "", "", "", "", 13058., 6.799686*^6, 586.705, 1.127, 
  31835., 2.747, 0.074, 13.5, "tests performed", "", "", "", "", "", "", "", 
  "", "", 60.19, 1.1589616*^7, 375.564, 41.8, 18.571, 12.849, 42658.576, 0.2, 
  114.898, 4.29, 25.1, 31.4, "", 5.64, 81.63, 0.931}, 
 {"BEL", "Europe", "Belgium", "2020-12-26", 638030., 784., 2038.571, 19158., 
  69., 87.571, 55051.867, 67.647, 175.896, 1653.031, 5.954, 7.556, 0.85, 
  493., 42.538, 2286., 197.246, "", "", "", "", 17856., 6.817542*^6, 588.246, 
  1.541, 29681., 2.561, 0.072, 13.9, "tests performed", "", "", "", "", "", 
  "", "", "", "", 60.19, 1.1589616*^7, 375.564, 41.8, 18.571, 12.849, 
  42658.576, 0.2, 114.898, 4.29, 25.1, 31.4, "", 5.64, 81.63, 0.931}, 
 {"BEL", "Europe", "Belgium", "2020-12-27", 638877., 847., 1849.571, 19200., 
  42., 82., 55124.95, 73.083, 159.589, 1656.655, 3.624, 7.075, 0.86, 491., 
  42.366, 2359., 203.544, "", "", 1129.547, 97.462, 13431., 6.830973*^6, 
  589.405, 1.159, 29536., 2.548, 0.071, 14.1, "tests performed", "", "", "", 
  "", "", "", "", "", "", 60.19, 1.1589616*^7, 375.564, 41.8, 18.571, 12.849, 
  42658.576, 0.2, 114.898, 4.29, 25.1, 31.4, "", 5.64, 81.63, 0.931}, 
 {"BEL", "Europe", "Belgium", "2020-12-28", 639734., 857., 1831.857, 19234., 
  34., 76.714, 55198.895, 73.946, 158.06, 1659.589, 2.934, 6.619, 0.87, 510., 
  44.005, 2440., 210.533, "", "", "", "", 29048., 6.860021*^6, 591.911, 
  2.506, 29045., 2.506, 0.07, 14.3, "tests performed", 300., 300., "", "", 
  "", 0., 0., "", "", 60.19, 1.1589616*^7, 375.564, 41.8, 18.571, 12.849, 
  42658.576, 0.2, 114.898, 4.29, 25.1, 31.4, "", 5.64, 81.63, 0.931}, 
 {"BEL", "Europe", "Belgium", "2020-12-29", 641411., 1677., 1757.429, 19361., 
  127., 77.143, 55343.594, 144.698, 151.638, 1670.547, 10.958, 6.656, 0.88, 
  498., 42.969, 2417., 208.549, "", "", "", "", 41408., 6.901429*^6, 595.484, 
  3.573, 27556., 2.378, 0.072, 13.9, "tests performed", 311., 311., 10., 11., 
  11., 0., 0., 0., 1., 60.19, 1.1589616*^7, 375.564, 41.8, 18.571, 12.849, 
  42658.576, 0.2, 114.898, 4.29, 25.1, 31.4, "", 5.64, 81.63, 0.931}, 
 {"BEL", "Europe", "Belgium", "2020-12-30", 644242., 2831., 1703., 19441., 
  80., 71.714, 55587.864, 244.27, 146.942, 1677.45, 6.903, 6.188, 0.9, 496., 
  42.797, 2333., 201.301, "", "", "", "", 32678., 6.934107*^6, 598.303, 2.82, 
  26339., 2.273, 0.073, 13.7, "tests performed", 796., 796., 18., 485., 248., 
  0.01, 0.01, 0., 21., 60.19, 1.1589616*^7, 375.564, 41.8, 18.571, 12.849, 
  42658.576, 0.2, 114.898, 4.29, 25.1, 31.4, "", 5.64, 81.63, 0.931}, 
 {"BEL", "Europe", "Belgium", "2020-12-31", 646496., 2254., 1656., 19528., 
  87., 70., 55782.349, 194.484, 142.887, 1684.957, 7.507, 6.04, 0.9, 494., 
  42.624, 2187., 188.703, "", "", "", "", 30511., 6.964618*^6, 600.936, 
  2.633, 25427., 2.194, 0.072, 13.9, "tests performed", 806., 806., 18., 10., 
  169., 0.01, 0.01, 0., 15., 60.19, 1.1589616*^7, 375.564, 41.8, 18.571, 
  12.849, 42658.576, 0.2, 114.898, 4.29, 25.1, 31.4, "", 5.64, 81.63, 0.931}, 
 {"BEL", "Europe", "Belgium", "2021-01-01", 648289., 1793., 1577.571, 19581., 
  53., 70.286, 55937.056, 154.707, 136.119, 1689.53, 4.573, 6.065, 0.91, 
  489., 42.193, 2081., 179.557, "", "", "", "", 11934., 6.976552*^6, 601.966, 
  1.03, 25267., 2.18, 0.073, 13.7, "tests performed", 814., 814., 18., 8., 
  128., 0.01, 0.01, 0., 11., 60.19, 1.1589616*^7, 375.564, 41.8, 18.571, 
  12.849, 42658.576, 0.2, 114.898, 4.29, 25.1, 31.4, "", 5.64, 81.63, 0.931}, 
 {"BEL", "Europe", "Belgium", "2021-01-02", 649169., 880., 1591.286, 19644., 
  63., 69.429, 56012.986, 75.93, 137.303, 1694.966, 5.436, 5.991, 0.92, 481., 
  41.503, 2122., 183.095, "", "", "", "", 18577., 6.995129*^6, 603.569, 
  1.603, 25370., 2.189, 0.072, 13.9, "tests performed", 827., 827., 31., 13., 
  105., 0.01, 0.01, 0., 9., 60.19, 1.1589616*^7, 375.564, 41.8, 18.571, 
  12.849, 42658.576, 0.2, 114.898, 4.29, 25.1, 31.4, "", 5.64, 81.63, 0.931}, 
 {"BEL", "Europe", "Belgium", "2021-01-03", 650011., 842., 1590.571, 19701., 
  57., 71.571, 56085.637, 72.651, 137.241, 1699.884, 4.918, 6.175, 0.94, 
  468., 40.381, 2185., 188.531, "", "", 1024.941, 88.436, 17637., 
  7.012766*^6, 605.09, 1.522, 25970., 2.241, 0.071, 14.1, "tests performed", 
  "", "", "", "", 88., "", "", "", 8., 60.19, 1.1589616*^7, 375.564, 41.8, 
  18.571, 12.849, 42658.576, 0.2, 114.898, 4.29, 25.1, 31.4, "", 5.64, 81.63, 
  0.931}, {"BEL", "Europe", "Belgium", "2021-01-04", 650887., 876., 1593.286, 
  19750., 49., 73.714, 56161.222, 75.585, 137.475, 1704.112, 4.228, 6.36, 
  0.97, 464., 40.036, 2226., 192.068, "", "", "", "", 40231., 7.052997*^6, 
  608.562, 3.471, 27568., 2.379, 0.067, 14.9, "tests performed", 832., 832., 
  33., "", 76., 0.01, 0.01, 0., 7., 60.19, 1.1589616*^7, 375.564, 41.8, 
  18.571, 12.849, 42658.576, 0.2, 114.898, 4.29, 25.1, 31.4, "", 5.64, 81.63, 
  0.931}, {"BEL", "Europe", "Belgium", "2021-01-05", 652735., 1848., 
  1617.714, 19827., 77., 66.571, 56320.675, 159.453, 139.583, 1710.756, 
  6.644, 5.744, 1.01, 430., 37.102, 2130., 183.785, "", "", "", "", 60064., 
  7.113061*^6, 613.744, 5.183, 30233., 2.609, 0.062, 16.1, "tests performed", 
  2553., 2553., 50., 1721., 320., 0.02, 0.02, 0., 28., 60.19, 1.1589616*^7, 
  375.564, 41.8, 18.571, 12.849, 42658.576, 0.2, 114.898, 4.29, 25.1, 31.4, 
  "", 5.64, 81.63, 0.931}, {"BEL", "Europe", "Belgium", "2021-01-06", 
  655732., 2997., 1641.429, 19883., 56., 63.143, 56579.269, 258.594, 141.629, 
  1715.587, 4.832, 5.448, 1.03, 404., 34.859, 2076., 179.126, "", "", "", "", 
  55217., 7.168278*^6, 618.509, 4.764, 33453., 2.886, 0.059, 16.9, 
  "tests performed", 6460., 6460., 71., 3907., 809., 0.06, 0.06, 0., 70., 
  60.19, 1.1589616*^7, 375.564, 41.8, 18.571, 12.849, 42658.576, 0.2, 
  114.898, 4.29, 25.1, 31.4, "", 5.64, 81.63, 0.931}, 
 {"BEL", "Europe", "Belgium", "2021-01-07", 658655., 2923., 1737., 19936., 
  53., 58.286, 56831.477, 252.209, 149.876, 1720.161, 4.573, 5.029, 1.05, 
  381., 32.874, 2018., 174.121, "", "", "", "", 44355., 7.212633*^6, 622.336, 
  3.827, 35431., 3.057, 0.057, 17.5, "tests performed", 14663., 14663., 79., 
  8203., 1980., 0.13, 0.13, 0., 171., 60.19, 1.1589616*^7, 375.564, 41.8, 
  18.571, 12.849, 42658.576, 0.2, 114.898, 4.29, 25.1, 31.4, "", 5.64, 81.63, 
  0.931}, {"BEL", "Europe", "Belgium", "2021-01-08", 660703., 2048., 
  1773.429, 19992., 56., 58.714, 57008.187, 176.71, 153.019, 1724.992, 4.832, 
  5.066, 1.05, 377., 32.529, 1996., 172.223, "", "", "", "", 46443., 
  7.259076*^6, 626.343, 4.007, 40361., 3.483, 0.055, 18.2, "tests performed", 
  23937., 23937., 104., 9274., 3303., 0.21, 0.21, 0., 285., 60.19, 
  1.1589616*^7, 375.564, 41.8, 18.571, 12.849, 42658.576, 0.2, 114.898, 4.29, 
  25.1, 31.4, "", 5.64, 81.63, 0.931}, {"BEL", "Europe", "Belgium", 
  "2021-01-09", 662694., 1991., 1932.143, 20038., 46., 56.286, 57179.979, 
  171.792, 166.713, 1728.962, 3.969, 4.857, 1.05, 379., 32.702, 1927., 
  166.27, "", "", "", "", 38230., 7.297306*^6, 629.642, 3.299, 43168., 3.725, 
  0.054, 18.5, "tests performed", 27155., 27155., 114., 3218., 3761., 0.23, 
  0.23, 0., 325., 60.19, 1.1589616*^7, 375.564, 41.8, 18.571, 12.849, 
  42658.576, 0.2, 114.898, 4.29, 25.1, 31.4, "", 5.64, 81.63, 0.931}, 
 {"BEL", "Europe", "Belgium", "2021-01-10", 664263., 1569., 2036., 20078., 
  40., 53.857, 57315.359, 135.38, 175.675, 1732.413, 3.451, 4.647, 1.05, 
  371., 32.011, 1955., 168.685, "", "", 928.381, 80.105, 22918., 7.320224*^6, 
  631.619, 1.977, 43923., 3.79, 0.054, 18.5, "tests performed", 27557., 
  27556., 115., 402., 3818., 0.24, 0.24, 0., 329., 60.19, 1.1589616*^7, 
  375.564, 41.8, 18.571, 12.849, 42658.576, 0.2, 114.898, 4.29, 25.1, 31.4, 
  "", 5.64, 81.63, 0.931}, {"BEL", "Europe", "Belgium", "2021-01-11", 
  665223., 960., 2048., 20122., 44., 53.143, 57398.192, 82.833, 176.71, 
  1736.209, 3.797, 4.585, 1.05, 378., 32.615, 2020., 174.294, "", "", "", "", 
  44040., 7.364264*^6, 635.419, 3.8, 44467., 3.837, 0.053, 18.9, 
  "tests performed", 33147., 33146., 124., 5590., 4616., 0.29, 0.29, 0., 
  398., 60.19, 1.1589616*^7, 375.564, 41.8, 18.571, 12.849, 42658.576, 0.2, 
  114.898, 4.29, 25.1, 31.4, "", 5.64, 81.63, 0.931}, 
 {"BEL", "Europe", "Belgium", "2021-01-12", 667322., 2099., 2083.857, 20194., 
  72., 52.429, 57579.302, 181.11, 179.804, 1742.422, 6.212, 4.524, 1.06, 
  356., 30.717, 1966., 169.635, "", "", "", "", 67140., 7.431404*^6, 641.212, 
  5.793, 45478., 3.924, 0.052, 19.2, "tests performed", 49064., 49063., 144., 
  15917., 6644., 0.42, 0.42, 0., 573., 60.19, 1.1589616*^7, 375.564, 41.8, 
  18.571, 12.849, 42658.576, 0.2, 114.898, 4.29, 25.1, 31.4, "", 5.64, 81.63, 
  0.931}, {"BEL", "Europe", "Belgium", "2021-01-13", 670249., 2927., 
  2073.857, 20250., 56., 52.429, 57831.856, 252.554, 178.941, 1747.254, 
  4.832, 4.524, 1.05, 360., 31.062, 1943., 167.65, "", "", "", "", 56972., 
  7.488376*^6, 646.128, 4.916, 45728., 3.946, 0.05, 20., "tests performed", 
  70713., 70712., 158., 21649., 9179., 0.61, 0.61, 0., 792., 60.19, 
  1.1589616*^7, 375.564, 41.8, 18.571, 12.849, 42658.576, 0.2, 114.898, 4.29, 
  25.1, 31.4, "", 5.64, 81.63, 0.931}, {"BEL", "Europe", "Belgium", 
  "2021-01-14", 672886., 2637., 2033., 20294., 44., 51.143, 58059.387, 
  227.531, 175.416, 1751.05, 3.797, 4.413, 1.05, 346., 29.854, 1915., 
  165.234, "", "", "", "", 43318., 7.531694*^6, 649.866, 3.738, 45580., 
  3.933, 0.05, 20., "tests performed", 94024., 94023., 169., 23311., 11337., 
  0.81, 0.81, 0., 978., 60.19, 1.1589616*^7, 375.564, 41.8, 18.571, 12.849, 
  42658.576, 0.2, 114.898, 4.29, 25.1, 31.4, "", 5.64, 81.63, 0.931}, 
 {"BEL", "Europe", "Belgium", "2021-01-15", 675089., 2203., 2055.143, 20352., 
  58., 51.429, 58249.471, 190.084, 177.326, 1756.055, 5.004, 4.437, 1.05, 
  345., 29.768, 1883., 162.473, "", "", "", "", 43992., 7.575686*^6, 653.662, 
  3.796, 45230., 3.903, 0.051, 19.6, "tests performed", 117530., 117529., 
  186., 23506., 13370., 1.01, 1.01, 0., 1154., 60.19, 1.1589616*^7, 375.564, 
  41.8, 18.571, 12.849, 42658.576, 0.2, 114.898, 4.29, 25.1, 31.4, "", 5.64, 
  81.63, 0.931}, {"BEL", "Europe", "Belgium", "2021-01-16", 677209., 2120., 
  2073.571, 20396., 44., 51.143, 58432.393, 182.922, 178.916, 1759.851, 
  3.797, 4.413, 1.04, 352., 30.372, 1828., 157.727, "", "", "", "", 33946., 
  7.609632*^6, 656.591, 2.929, 44618., 3.85, 0.053, 18.9, "tests performed", 
  122725., 122724., 196., 5195., 13653., 1.06, 1.06, 0., 1178., 60.19, 
  1.1589616*^7, 375.564, 41.8, 18.571, 12.849, 42658.576, 0.2, 114.898, 4.29, 
  25.1, 31.4, "", 5.64, 81.63, 0.931}, {"BEL", "Europe", "Belgium", 
  "2021-01-17", 678839., 1630., 2082.286, 20435., 39., 51., 58573.036, 
  140.643, 179.668, 1763.216, 3.365, 4.4, 1.04, 367., 31.666, 1892., 163.25, 
  "", "", 844.897, 72.901, 16770., 7.626402*^6, 658.038, 1.447, 43740., 
  3.774, 0.053, 18.9, "tests performed", 126031., 126030., 196., 3306., 
  14068., 1.09, 1.09, 0., 1214., 60.19, 1.1589616*^7, 375.564, 41.8, 18.571, 
  12.849, 42658.576, 0.2, 114.898, 4.29, 25.1, 31.4, "", 5.64, 81.63, 0.931}, 
 {"BEL", "Europe", "Belgium", "2021-01-18", 679771., 932., 2078.286, 20472., 
  37., 50., 58653.453, 80.417, 179.323, 1766.409, 3.193, 4.314, 1.04, 369., 
  31.839, 1974., 170.325, "", "", "", "", 37525., 7.663927*^6, 661.275, 
  3.238, 42809., 3.694, 0.054, 18.5, "tests performed", 137084., 136971., 
  319., 11053., 14848., 1.18, 1.18, 0., 1281., 60.19, 1.1589616*^7, 375.564, 
  41.8, 18.571, 12.849, 42658.576, 0.2, 114.898, 4.29, 25.1, 31.4, "", 5.64, 
  81.63, 0.931}, {"BEL", "Europe", "Belgium", "2021-01-19", 681250., 1479., 
  1989.714, 20554., 82., 51.429, 58781.067, 127.614, 171.681, 1773.484, 
  7.075, 4.437, 1.04, 361., 31.149, 1960., 169.117, "", "", "", "", 63474., 
  7.727401*^6, 666.752, 5.477, 42285., 3.649, 0.055, 18.2, "tests performed", 
  156380., 156083., 526., 19296., 15331., 1.35, 1.35, 0., 1323., 60.19, 
  1.1589616*^7, 375.564, 41.8, 18.571, 12.849, 42658.576, 0.2, 114.898, 4.29, 
  25.1, 31.4, "", 5.64, 81.63, 0.931}, {"BEL", "Europe", "Belgium", 
  "2021-01-20", 684256., 3006., 2001., 20572., 18., 46., 59040.438, 259.37, 
  172.655, 1775.037, 1.553, 3.969, 1.05, 337., 29.078, 1938., 167.219, "", 
  "", "", "", 53464., 7.780865*^6, 671.365, 4.613, 41784., 3.605, 0.055, 
  18.2, "tests performed", 177848., 177129., 964., 21468., 15305., 1.53, 
  1.53, 0.01, 1321., 60.19, 1.1589616*^7, 375.564, 41.8, 18.571, 12.849, 
  42658.576, 0.2, 114.898, 4.29, 25.1, 31.4, "", 5.64, 81.63, 0.931}, 
 {"BEL", "Europe", "Belgium", "2021-01-21", 686827., 2571., 1991.571, 20620., 
  48., 46.571, 59262.274, 221.837, 171.841, 1779.179, 4.142, 4.018, 1.05, 
  338., 29.164, 1941., 167.478, "", "", "", "", 45566., 7.826431*^6, 675.297, 
  3.932, 42105., 3.633, 0.056, 17.9, "tests performed", 208075., 207355., 
  982., 30227., 16293., 1.8, 1.79, 0.01, 1406., 60.19, 1.1589616*^7, 375.564, 
  41.8, 18.571, 12.849, 42658.576, 0.2, 114.898, 4.29, 25.1, 31.4, "", 5.64, 
  81.63, 0.931}, {"BEL", "Europe", "Belgium", "2021-01-22", 689271., 2444., 
  2026., 20675., 55., 46.143, 59473.153, 210.878, 174.812, 1783.925, 4.746, 
  3.981, 1.06, 338., 29.164, 1923., 165.924, "", "", "", "", 50762., 
  7.877193*^6, 679.677, 4.38, 43072., 3.716, 0.056, 17.9, "tests performed", 
  237891., 237138., 1044., 29816., 17194., 2.05, 2.05, 0.01, 1484., 60.19, 
  1.1589616*^7, 375.564, 41.8, 18.571, 12.849, 42658.576, 0.2, 114.898, 4.29, 
  25.1, 31.4, "", 5.64, 81.63, 0.931}, {"BEL", "Europe", "Belgium", 
  "2021-01-23", 691854., 2583., 2092.143, 20726., 51., 47.143, 59696.024, 
  222.872, 180.519, 1788.325, 4.4, 4.068, 1.06, 327., 28.215, 1888., 162.904, 
  "", "", "", "", 38442., 7.915635*^6, 682.994, 3.317, 43715., 3.772, 0.056, 
  17.9, "tests performed", 246301., 245541., 1062., 8410., 17654., 2.13, 
  2.12, 0.01, 1523., 60.19, 1.1589616*^7, 375.564, 41.8, 18.571, 12.849, 
  42658.576, 0.2, 114.898, 4.29, 25.1, 31.4, "", 5.64, 81.63, 0.931}, 
 {"BEL", "Europe", "Belgium", "2021-01-24", 693666., 1812., 2118.143, 20779., 
  53., 49.143, 59852.371, 156.347, 182.762, 1792.898, 4.573, 4.24, 1.06, 
  322., 27.783, 1923., 165.924, "", "", 996.778, 86.006, 21688., 7.937323*^6, 
  684.865, 1.871, 44417., 3.832, 0.056, 17.9, "tests performed", 248176., 
  247416., 1062., 1875., 17449., 2.14, 2.13, 0.01, 1506., 60.19, 
  1.1589616*^7, 375.564, 41.8, 18.571, 12.849, 42658.576, 0.2, 114.898, 4.29, 
  25.1, 31.4, "", 5.64, 81.63, 0.931}, {"BEL", "Europe", "Belgium", 
  "2021-01-25", 694858., 1192., 2155.286, 20814., 35., 48.857, 59955.222, 
  102.851, 185.967, 1795.918, 3.02, 4.216, 1.06, 325., 28.042, 1954., 
  168.599, "", "", "", "", 44277., 7.9816*^6, 688.685, 3.82, 45382., 3.916, 
  0.056, 17.9, "tests performed", 259457., 258695., 1080., 11281., 17482., 
  2.24, 2.23, 0.01, 1508., 60.19, 1.1589616*^7, 375.564, 41.8, 18.571, 
  12.849, 42658.576, 0.2, 114.898, 4.29, 25.1, 31.4, "", 5.64, 81.63, 0.931}, 
 {"BEL", "Europe", "Belgium", "2021-01-26", 696642., 1784., 2198.857, 20879., 
  65., 46.429, 60109.153, 153.931, 189.726, 1801.526, 5.608, 4.006, 1.06, 
  322., 27.783, 1928., 166.356, "", "", "", "", 65078., 8.046678*^6, 694.301, 
  5.615, 45611., 3.936, 0.056, 17.9, "tests performed", 272217., 269721., 
  2828., 12760., 16548., 2.35, 2.33, 0.02, 1428., 60.19, 1.1589616*^7, 
  375.564, 41.8, 18.571, 12.849, 42658.576, 0.2, 114.898, 4.29, 25.1, 31.4, 
  "", 5.64, 81.63, 0.931}, {"BEL", "Europe", "Belgium", "2021-01-27", 
  699662., 3020., 2200.857, 20933., 54., 51.571, 60369.731, 260.578, 189.899, 
  1806.186, 4.659, 4.45, 1.05, 313., 27.007, 1850., 159.626, "", "", "", "", 
  62222., 8.1089*^6, 699.669, 5.369, 46862., 4.043, 0.055, 18.2, 
  "tests performed", 288753., 282835., 6284., 16536., 15844., 2.49, 2.44, 
  0.05, 1367., 62.96, 1.1589616*^7, 375.564, 41.8, 18.571, 12.849, 42658.576, 
  0.2, 114.898, 4.29, 25.1, 31.4, "", 5.64, 81.63, 0.931}, 
 {"BEL", "Europe", "Belgium", "2021-01-28", 702437., 2775., 2230., 20982., 
  49., 51.714, 60609.169, 239.438, 192.414, 1810.414, 4.228, 4.462, 1.06, 
  323., 27.87, 1819., 156.951, "", "", "", "", 55855., 8.164755*^6, 704.489, 
  4.819, 48332., 4.17, 0.055, 18.2, "tests performed", 312017., 298598., 
  13812., 23264., 14849., 2.69, 2.58, 0.12, 1281., 62.96, 1.1589616*^7, 
  375.564, 41.8, 18.571, 12.849, 42658.576, 0.2, 114.898, 4.29, 25.1, 31.4, 
  "", 5.64, 81.63, 0.931}, {"BEL", "Europe", "Belgium", "2021-01-29", 
  705120., 2683., 2264.143, 21018., 36., 49., 60840.67, 231.5, 195.36, 
  1813.52, 3.106, 4.228, 1.06, 315., 27.18, 1810., 156.174, "", "", "", "", 
  56299., 8.221054*^6, 709.347, 4.858, 49123., 4.239, 0.055, 18.2, 
  "tests performed", 333206., 310819., 22807., 21189., 13616., 2.88, 2.68, 
  0.2, 1175., 62.96, 1.1589616*^7, 375.564, 41.8, 18.571, 12.849, 42658.576, 
  0.2, 114.898, 4.29, 25.1, 31.4, "", 5.64, 81.63, 0.931}, 
 {"BEL", "Europe", "Belgium", "2021-01-30", 707837., 2717., 2283.286, 21066., 
  48., 48.571, 61075.104, 234.434, 197.011, 1817.662, 4.142, 4.191, 1.05, 
  315., 27.18, 1760., 151.86, "", "", "", "", 47105., 8.268159*^6, 713.411, 
  4.064, 50361., 4.345, 0.055, 18.2, "tests performed", 337693., 312421., 
  25704., 4487., 13056., 2.91, 2.7, 0.22, 1127., 62.96, 1.1589616*^7, 
  375.564, 41.8, 18.571, 12.849, 42658.576, 0.2, 114.898, 4.29, 25.1, 31.4, 
  "", 5.64, 81.63, 0.931}, {"BEL", "Europe", "Belgium", "2021-01-31", 
  710153., 2316., 2355.286, 21092., 26., 44.714, 61274.938, 199.834, 203.224, 
  1819.905, 2.243, 3.858, 1.05, 315., 27.18, 1788., 154.276, "", "", 841.88, 
  72.641, 22198., 8.290357*^6, 715.326, 1.915, 50433., 4.352, 0.055, 18.2, 
  "tests performed", 338609., 312996., 26045., 916., 12919., 2.92, 2.7, 0.22, 
  1115., 62.96, 1.1589616*^7, 375.564, 41.8, 18.571, 12.849, 42658.576, 0.2, 
  114.898, 4.29, 25.1, 31.4, "", 5.64, 81.63, 0.931}, 
 {"BEL", "Europe", "Belgium", "2021-02-01", 711417., 1264., 2365.571, 21124., 
  32., 44.286, 61384.001, 109.063, 204.111, 1822.666, 2.761, 3.821, 1.03, 
  325., 28.042, 1852., 159.798, "", "", "", "", 45825., 8.336182*^6, 719.28, 
  3.954, 50655., 4.371, 0.055, 18.2, "tests performed", 346330., 316929., 
  29840., 7721., 12410., 2.99, 2.73, 0.26, 1071., 62.96, 1.1589616*^7, 
  375.564, 41.8, 18.571, 12.849, 42658.576, 0.2, 114.898, 4.29, 25.1, 31.4, 
  "", 5.64, 81.63, 0.931}, {"BEL", "Europe", "Belgium", "2021-02-02", 
  713271., 1854., 2375.571, 21173., 49., 42., 61543.972, 159.971, 204.974, 
  1826.894, 4.228, 3.624, 1.02, 311., 26.834, 1794., 154.794, "", "", "", "", 
  68280., 8.404462*^6, 725.172, 5.891, 51112., 4.41, 0.055, 18.2, 
  "tests performed", 370571., 327073., 43958., 24241., 14051., 3.2, 2.82, 
  0.38, 1212., 62.96, 1.1589616*^7, 375.564, 41.8, 18.571, 12.849, 42658.576, 
  0.2, 114.898, 4.29, 25.1, 31.4, "", 5.64, 81.63, 0.931}, 
 {"BEL", "Europe", "Belgium", "2021-02-03", 716395., 3124., 2390.429, 21216., 
  43., 40.429, 61813.523, 269.552, 206.256, 1830.604, 3.71, 3.488, 1.01, 
  310., 26.748, 1785., 154.017, "", "", "", "", 60706., 8.465168*^6, 730.41, 
  5.238, 50895., 4.391, 0.054, 18.5, "tests performed", 401355., 337180., 
  64650., 30784., 16086., 3.46, 2.91, 0.56, 1388., 62.96, 1.1589616*^7, 
  375.564, 41.8, 18.571, 12.849, 42658.576, 0.2, 114.898, 4.29, 25.1, 31.4, 
  "", 5.64, 81.63, 0.931}, {"BEL", "Europe", "Belgium", "2021-02-04", 
  718847., 2452., 2344.286, 21260., 44., 39.714, 62025.092, 211.569, 202.275, 
  1834.401, 3.797, 3.427, 1., 306., 26.403, 1751., 151.084, "", "", "", "", 
  54091., 8.519259*^6, 735.077, 4.667, 50643., 4.37, 0.054, 18.5, 
  "tests performed", 435404., 347100., 88787., 34049., 17627., 3.76, 2.99, 
  0.77, 1521., 62.96, 1.1589616*^7, 375.564, 41.8, 18.571, 12.849, 42658.576, 
  0.2, 114.898, 4.29, 25.1, 31.4, "", 5.64, 81.63, 0.931}, 
 {"BEL", "Europe", "Belgium", "2021-02-05", 721432., 2585., 2330.286, 21295., 
  35., 39.571, 62248.137, 223.044, 201.067, 1837.421, 3.02, 3.414, 0.99, 
  304., 26.23, 1737., 149.876, "", "", "", "", 57088., 8.576347*^6, 740.003, 
  4.926, 50756., 4.379, 0.053, 18.9, "tests performed", 466113., 355053., 
  111570., 30709., 18987., 4.02, 3.06, 0.96, 1638., 62.96, 1.1589616*^7, 
  375.564, 41.8, 18.571, 12.849, 42658.576, 0.2, 114.898, 4.29, 25.1, 31.4, 
  "", 5.64, 81.63, 0.931}, {"BEL", "Europe", "Belgium", "2021-02-06", 
  723870., 2438., 2290.429, 21352., 57., 40.857, 62458.497, 210.361, 197.628, 
  1842.339, 4.918, 3.525, 0.98, 292., 25.195, 1650., 142.369, "", "", "", "", 
  42024., 8.618371*^6, 743.629, 3.626, 50030., 4.317, 0.052, 19.2, 
  "tests performed", 472604., 356240., 116887., 6491., 19273., 4.08, 3.07, 
  1.01, 1663., 62.96, 1.1589616*^7, 375.564, 41.8, 18.571, 12.849, 42658.576, 
  0.2, 114.898, 4.29, 25.1, 31.4, "", 5.64, 81.63, 0.931}, 
 {"BEL", "Europe", "Belgium", "2021-02-07", 725610., 1740., 2208.143, 21389., 
  37., 42.429, 62608.632, 150.134, 190.528, 1845.531, 3.193, 3.661, 0.97, 
  300., 25.885, 1678., 144.785, "", "", 933.41, 80.538, 19066., 8.637437*^6, 
  745.274, 1.645, 49583., 4.278, 0.052, 19.2, "tests performed", 475985., 
  356554., 119954., 3381., 19625., 4.11, 3.08, 1.04, 1693., 62.96, 
  1.1589616*^7, 375.564, 41.8, 18.571, 12.849, 42658.576, 0.2, 114.898, 4.29, 
  25.1, 31.4, "", 5.64, 81.63, 0.931}, {"BEL", "Europe", "Belgium", 
  "2021-02-08", 726483., 873., 2152.286, 21423., 34., 42.714, 62683.958, 
  75.326, 185.708, 1848.465, 2.934, 3.686, 0.97, 302., 26.058, 1698., 146.51, 
  "", "", "", "", 44898., 8.682335*^6, 749.148, 3.874, 49450., 4.267, 0.051, 
  19.6, "tests performed", 486117., 358929., 127721., 10132., 19970., 4.19, 
  3.1, 1.1, 1723., 62.96, 1.1589616*^7, 375.564, 41.8, 18.571, 12.849, 
  42658.576, 0.2, 114.898, 4.29, 25.1, 31.4, "", 5.64, 81.63, 0.931}, 
 {"BEL", "Europe", "Belgium", "2021-02-09", 728334., 1851., 2151.857, 21472., 
  49., 42.714, 62843.67, 159.712, 185.671, 1852.693, 4.228, 3.686, 0.96, 
  308., 26.576, 1674., 144.44, "", "", "", "", 60755., 8.74309*^6, 754.39, 
  5.242, 48375., 4.174, 0.05, 20., "tests performed", 513860., 367029., 
  147379., 27743., 20470., 4.43, 3.17, 1.27, 1766., 62.96, 1.1589616*^7, 
  375.564, 41.8, 18.571, 12.849, 42658.576, 0.2, 114.898, 4.29, 25.1, 31.4, 
  "", 5.64, 81.63, 0.931}, {"BEL", "Europe", "Belgium", "2021-02-10", 
  730951., 2617., 2079.429, 21512., 40., 42.286, 63069.475, 225.806, 179.422, 
  1856.144, 3.451, 3.649, 0.96, 303., 26.144, 1652., 142.541, "", "", "", "", 
  49931., 8.793021*^6, 758.698, 4.308, 46836., 4.041, 0.05, 20., 
  "tests performed", 539331., 373589., 166312., 25471., 19711., 4.65, 3.22, 
  1.44, 1701., 62.96, 1.1589616*^7, 375.564, 41.8, 18.571, 12.849, 42658.576, 
  0.2, 114.898, 4.29, 25.1, 31.4, "", 5.64, 81.63, 0.931}, 
 {"BEL", "Europe", "Belgium", "2021-02-11", 733100., 2149., 2036.143, 21551., 
  39., 41.571, 63254.9, 185.425, 175.687, 1859.509, 3.365, 3.587, 0.96, 294., 
  25.368, 1642., 141.679, "", "", "", "", 46290., 8.839311*^6, 762.692, 
  3.994, 45722., 3.945, 0.05, 20., "tests performed", 575555., 381651., 
  194484., 36224., 20022., 4.97, 3.29, 1.68, 1728., 62.96, 1.1589616*^7, 
  375.564, 41.8, 18.571, 12.849, 42658.576, 0.2, 114.898, 4.29, 25.1, 31.4, 
  "", 5.64, 81.63, 0.931}, {"BEL", "Europe", "Belgium", "2021-02-12", 
  735220., 2120., 1969.714, 21599., 48., 43.429, 63437.822, 182.922, 169.955, 
  1863.651, 4.142, 3.747, 0.96, 295., 25.454, 1634., 140.988, "", "", "", "", 
  46462., 8.885773*^6, 766.701, 4.009, 44204., 3.814, 0.05, 20., 
  "tests performed", 610200., 388313., 222495., 34645., 20584., 5.27, 3.35, 
  1.92, 1776., 62.96, 1.1589616*^7, 375.564, 41.8, 18.571, 12.849, 42658.576, 
  0.2, 114.898, 4.29, 25.1, 31.4, "", 5.64, 81.63, 0.931}, 
 {"BEL", "Europe", "Belgium", "2021-02-13", 737115., 1895., 1892.143, 21634., 
  35., 40.286, 63601.331, 163.508, 163.262, 1866.671, 3.02, 3.476, 0.97, 
  298., 25.713, 1567., 135.207, "", "", "", "", 34160., 8.919933*^6, 769.649, 
  2.947, 43080., 3.717, 0.051, 19.6, "tests performed", 618840., 388889., 
  230573., 8640., 20891., 5.34, 3.36, 1.99, 1803., 62.96, 1.1589616*^7, 
  375.564, 41.8, 18.571, 12.849, 42658.576, 0.2, 114.898, 4.29, 25.1, 31.4, 
  "", 5.64, 81.63, 0.931}, {"BEL", "Europe", "Belgium", "2021-02-14", 
  738631., 1516., 1860.143, 21662., 28., 39., 63732.137, 130.807, 160.501, 
  1869.087, 2.416, 3.365, 0.99, 307., 26.489, 1598., 137.882, "", "", 
  838.862, 72.381, 15971., 8.935904*^6, 771.027, 1.378, 42638., 3.679, 0.051, 
  19.6, "tests performed", 620761., 388961., 232422., 1921., 20682., 5.36, 
  3.36, 2.01, 1785., 62.96, 1.1589616*^7, 375.564, 41.8, 18.571, 12.849, 
  42658.576, 0.2, 114.898, 4.29, 25.1, 31.4, "", 5.64, 81.63, 0.931}, 
 {"BEL", "Europe", "Belgium", "2021-02-15", 739488., 857., 1857.857, 21702., 
  40., 39.857, 63806.083, 73.946, 160.304, 1872.538, 3.451, 3.439, 1.01, 
  319., 27.525, 1639., 141.42, "", "", "", "", 38663., 8.974567*^6, 774.363, 
  3.336, 41747., 3.602, 0.053, 18.9, "tests performed", 634427., 391018., 
  244035., 13666., 21187., 5.47, 3.37, 2.11, 1828., 62.96, 1.1589616*^7, 
  375.564, 41.8, 18.571, 12.849, 42658.576, 0.2, 114.898, 4.29, 25.1, 31.4, 
  "", 5.64, 81.63, 0.931}, {"BEL", "Europe", "Belgium", "2021-02-16", 
  741205., 1717., 1838.714, 21750., 48., 39.714, 63954.233, 148.15, 158.652, 
  1876.68, 4.142, 3.427, 1.03, 311., 26.834, 1600., 138.055, "", "", "", "", 
  49438., 9.024005*^6, 778.628, 4.266, 40131., 3.463, 0.055, 18.2, 
  "tests performed", 649232., 395347., 254521., 14805., 19339., 5.6, 3.41, 
  2.2, 1669., 62.96, 1.1589616*^7, 375.564, 41.8, 18.571, 12.849, 42658.576, 
  0.2, 114.898, 4.29, 25.1, 31.4, "", 5.64, 81.63, 0.931}, 
 {"BEL", "Europe", "Belgium", "2021-02-17", 743882., 2677., 1847.286, 21793., 
  43., 40.143, 64185.215, 230.983, 159.391, 1880.39, 3.71, 3.464, 1.04, 315., 
  27.18, 1610., 138.917, "", "", "", "", 43174., 9.067179*^6, 782.354, 3.725, 
  39165., 3.379, 0.057, 17.5, "tests performed", 668986., 402490., 267144., 
  19754., 18522., 5.77, 3.47, 2.31, 1598., 62.96, 1.1589616*^7, 375.564, 
  41.8, 18.571, 12.849, 42658.576, 0.2, 114.898, 4.29, 25.1, 31.4, "", 5.64, 
  81.63, 0.931}, {"BEL", "Europe", "Belgium", "2021-02-18", 746302., 2420., 
  1886., 21821., 28., 38.571, 64394.023, 208.808, 162.732, 1882.806, 2.416, 
  3.328, 1.06, 314., 27.093, 1588., 137.019, "", "", "", "", 40483., 
  9.107662*^6, 785.847, 3.493, 38336., 3.308, 0.06, 16.7, "tests performed", 
  696782., 413248., 284182., 27796., 17318., 6.01, 3.57, 2.45, 1494., 62.96, 
  1.1589616*^7, 375.564, 41.8, 18.571, 12.849, 42658.576, 0.2, 114.898, 4.29, 
  25.1, 31.4, "", 5.64, 81.63, 0.931}, {"BEL", "Europe", "Belgium", 
  "2021-02-19", 749739., 3437., 2074.143, 21859., 38., 37.143, 64690.582, 
  296.559, 178.966, 1886.085, 3.279, 3.205, 1.08, 314., 27.093, 1607., 
  138.659, "", "", "", "", 42004., 9.149666*^6, 789.471, 3.624, 37699., 
  3.253, 0.063, 15.9, "tests performed", 727692., 431187., 297174., 30910., 
  16785., 6.28, 3.72, 2.56, 1448., 62.96, 1.1589616*^7, 375.564, 41.8, 
  18.571, 12.849, 42658.576, 0.2, 114.898, 4.29, 25.1, 31.4, "", 5.64, 81.63, 
  0.931}, {"BEL", "Europe", "Belgium", "2021-02-20", 752379., 2640., 
  2180.571, 21887., 28., 36.143, 64918.372, 227.79, 188.149, 1888.501, 2.416, 
  3.119, 1.08, 315., 27.18, 1567., 135.207, "", "", "", "", 33882., 
  9.183548*^6, 792.395, 2.923, 37659., 3.249, 0.065, 15.4, "tests performed", 
  733633., 435552., 298762., 5941., 16399., 6.33, 3.76, 2.58, 1415., 62.96, 
  1.1589616*^7, 375.564, 41.8, 18.571, 12.849, 42658.576, 0.2, 114.898, 4.29, 
  25.1, 31.4, "", 5.64, 81.63, 0.931}, {"BEL", "Europe", "Belgium", 
  "2021-02-21", 754473., 2094., 2263.143, 21903., 16., 34.429, 65099.051, 
  180.679, 195.273, 1889.881, 1.381, 2.971, 1.08, 329., 28.387, 1619., 
  139.694, "", "", 840.874, 72.554, 17000., 9.200548*^6, 793.861, 1.467, 
  37806., 3.262, 0.066, 15.2, "tests performed", 735786., 437440., 299027., 
  2153., 16432., 6.35, 3.77, 2.58, 1418., 62.96, 1.1589616*^7, 375.564, 41.8, 
  18.571, 12.849, 42658.576, 0.2, 114.898, 4.29, 25.1, 31.4, "", 5.64, 81.63, 
  0.931}, {"BEL", "Europe", "Belgium", "2021-02-22", 755594., 1121., 
  2300.857, 21923., 20., 31.571, 65195.775, 96.725, 198.527, 1891.607, 1.726, 
  2.724, 1.08, 348., 30.027, 1721., 148.495, "", "", "", "", 40378., 
  9.240926*^6, 797.345, 3.484, 38051., 3.283, 0.067, 14.9, "tests performed", 
  748416., 447173., 301924., 12630., 16284., 6.46, 3.86, 2.61, 1405., 62.96, 
  1.1589616*^7, 375.564, 41.8, 18.571, 12.849, 42658.576, 0.2, 114.898, 4.29, 
  25.1, 31.4, "", 5.64, 81.63, 0.931}, {"BEL", "Europe", "Belgium", 
  "2021-02-23", 757696., 2102., 2355.857, 21956., 33., 29.429, 65377.145, 
  181.369, 203.273, 1894.454, 2.847, 2.539, 1.08, 353., 30.458, 1711., 
  147.632, "", "", "", "", 54892., 9.295818*^6, 802.082, 4.736, 38830., 3.35, 
  0.067, 14.9, "tests performed", 768338., 459196., 309831., 19922., 17015., 
  6.63, 3.96, 2.67, 1468., 62.96, 1.1589616*^7, 375.564, 41.8, 18.571, 
  12.849, 42658.576, 0.2, 114.898, 4.29, 25.1, 31.4, "", 5.64, 81.63, 0.931}, 
 {"BEL", "Europe", "Belgium", "2021-02-24", 760809., 3113., 2418.143, 21988., 
  32., 27.857, 65645.747, 268.603, 208.647, 1897.216, 2.761, 2.404, 1.08, 
  362., 31.235, 1749., 150.911, "", "", "", "", 49026., 9.344844*^6, 806.312, 
  4.23, 39666., 3.423, 0.068, 14.7, "tests performed", 791382., 474027., 
  318057., 23044., 17485., 6.83, 4.09, 2.74, 1509., 62.96, 1.1589616*^7, 
  375.564, 41.8, 18.571, 12.849, 42658.576, 0.2, 114.898, 4.29, 25.1, 31.4, 
  "", 5.64, 81.63, 0.931}, {"BEL", "Europe", "Belgium", "2021-02-25", 
  763885., 3076., 2511.857, 22006., 18., 26.429, 65911.157, 265.41, 216.733, 
  1898.769, 1.553, 2.28, 1.07, 369., 31.839, 1759., 151.774, "", "", "", "", 
  41591., 9.386435*^6, 809.9, 3.589, 39825., 3.436, 0.068, 14.7, 
  "tests performed", 823038., 496726., 327016., 31656., 18037., 7.1, 4.29, 
  2.82, 1556., 62.96, 1.1589616*^7, 375.564, 41.8, 18.571, 12.849, 42658.576, 
  0.2, 114.898, 4.29, 25.1, 31.4, "", 5.64, 81.63, 0.931}, 
 {"BEL", "Europe", "Belgium", "2021-02-26", 766654., 2769., 2416.429, 22034., 
  28., 25., 66150.078, 238.921, 208.499, 1901.185, 2.416, 2.157, 1.07, 393., 
  33.91, 1838., 158.59, "", "", "", "", 47309., 9.433744*^6, 813.982, 4.082, 
  40583., 3.502, 0.067, 14.9, "tests performed", 854874., 521837., 333763., 
  31836., 18169., 7.38, 4.5, 2.88, 1568., 62.96, 1.1589616*^7, 375.564, 41.8, 
  18.571, 12.849, 42658.576, 0.2, 114.898, 4.29, 25.1, 31.4, "", 5.64, 81.63, 
  0.931}, {"BEL", "Europe", "Belgium", "2021-02-27", 769414., 2760., 
  2433.571, 22052., 18., 23.571, 66388.222, 238.144, 209.979, 1902.738, 
  1.553, 2.034, 1.06, 397., 34.255, 1835., 158.331, "", "", "", "", 37696., 
  9.47144*^6, 817.235, 3.253, 41127., 3.549, 0.067, 14.9, "tests performed", 
  859264., 525448., 334554., 4390., 17947., 7.41, 4.53, 2.89, 1549., 62.96, 
  1.1589616*^7, 375.564, 41.8, 18.571, 12.849, 42658.576, 0.2, 114.898, 4.29, 
  25.1, 31.4, "", 5.64, 81.63, 0.931}, {"BEL", "Europe", "Belgium", 
  "2021-02-28", 771511., 2097., 2434., 22077., 25., 24.857, 66569.16, 
  180.938, 210.016, 1904.895, 2.157, 2.145, 1.06, 407., 35.118, 1896., 
  163.595, "", "", 1055.116, 91.04, 16156., 9.487596*^6, 818.629, 1.394, 
  41007., 3.538, 0.066, 15.2, "tests performed", 860096., 526029., 334805., 
  832., 17759., 7.42, 4.54, 2.89, 1532., 62.96, 1.1589616*^7, 375.564, 41.8, 
  18.571, 12.849, 42658.576, 0.2, 114.898, 4.29, 25.1, 31.4, "", 5.64, 81.63, 
  0.931}, {"BEL", "Europe", "Belgium", "2021-03-01", 772294., 783., 2385.714, 
  22106., 29., 26.143, 66636.72, 67.56, 205.849, 1907.397, 2.502, 2.256, 
  1.06, 413., 35.635, 1937., 167.132, "", "", "", "", 43333., 9.530929*^6, 
  822.368, 3.739, 41429., 3.575, 0.065, 15.4, "tests performed", 873490., 
  536712., 337516., 13394., 17868., 7.54, 4.63, 2.91, 1542., 62.96, 
  1.1589616*^7, 375.564, 41.8, 18.571, 12.849, 42658.576, 0.2, 114.898, 4.29, 
  25.1, 31.4, "", 5.64, 81.63, 0.931}, {"BEL", "Europe", "Belgium", 
  "2021-03-02", 774344., 2050., 2378.286, 22141., 35., 26.429, 66813.603, 
  176.882, 205.208, 1910.417, 3.02, 2.28, 1.06, 426., 36.757, 1902., 164.112, 
  "", "", "", "", 57773., 9.588702*^6, 827.353, 4.985, 41841., 3.61, 0.064, 
  15.6, "tests performed", 896965., 553414., 344300., 23475., 18375., 7.74, 
  4.78, 2.97, 1585., 62.96, 1.1589616*^7, 375.564, 41.8, 18.571, 12.849, 
  42658.576, 0.2, 114.898, 4.29, 25.1, 31.4, "", 5.64, 81.63, 0.931}, 
 {"BEL", "Europe", "Belgium", "2021-03-03", 777608., 3264., 2399.857, 22169., 
  28., 25.857, 67095.234, 281.631, 207.07, 1912.833, 2.416, 2.231, 1.06, 
  434., 37.447, 1900., 163.94, "", "", "", "", 51259., 9.639961*^6, 831.776, 
  4.423, 42160., 3.638, 0.063, 15.9, "tests performed", 926800., 577243., 
  350318., 29835., 19345., 8., 4.98, 3.02, 1669., 62.96, 1.1589616*^7, 
  375.564, 41.8, 18.571, 12.849, 42658.576, 0.2, 114.898, 4.29, 25.1, 31.4, 
  "", 5.64, 81.63, 0.931}, {"BEL", "Europe", "Belgium", "2021-03-04", 
  780251., 2643., 2338., 22196., 27., 27.143, 67323.283, 228.049, 201.732, 
  1915.163, 2.33, 2.342, 1.07, 426., 36.757, 1905., 164.371, "", "", "", "", 
  46956., 9.686917*^6, 835.827, 4.052, 42926., 3.704, 0.063, 15.9, 
  "tests performed", 976106., 617998., 358869., 49306., 21867., 8.42, 5.33, 
  3.1, 1887., 62.96, 1.1589616*^7, 375.564, 41.8, 18.571, 12.849, 42658.576, 
  0.2, 114.898, 4.29, 25.1, 31.4, "", 5.64, 81.63, 0.931}, 
 {"BEL", "Europe", "Belgium", "2021-03-05", 783010., 2759., 2336.571, 22215., 
  19., 25.857, 67561.341, 238.058, 201.609, 1916.802, 1.639, 2.231, 1.07, 
  433., 37.361, 1915., 165.234, "", "", "", "", 52568., 9.739485*^6, 840.363, 
  4.536, 43677., 3.769, 0.061, 16.4, "tests performed", 1.020305*^6, 655661., 
  365415., 44199., 23633., 8.8, 5.66, 3.15, 2039., 62.96, 1.1589616*^7, 
  375.564, 41.8, 18.571, 12.849, 42658.576, 0.2, 114.898, 4.29, 25.1, 31.4, 
  "", 5.64, 81.63, 0.931}, {"BEL", "Europe", "Belgium", "2021-03-06", 
  785809., 2799., 2342.143, 22240., 25., 26.857, 67802.85, 241.509, 202.09, 
  1918.959, 2.157, 2.317, 1.08, 416., 35.894, 1880., 162.214, "", "", "", "", 
  39147., 9.778632*^6, 843.741, 3.378, 43885., 3.787, 0.061, 16.4, 
  "tests performed", 1.028554*^6, 663316., 366020., 8249., 24184., 8.87, 
  5.72, 3.16, 2087., 62.96, 1.1589616*^7, 375.564, 41.8, 18.571, 12.849, 
  42658.576, 0.2, 114.898, 4.29, 25.1, 31.4, "", 5.64, 81.63, 0.931}, 
 {"BEL", "Europe", "Belgium", "2021-03-07", 787891., 2082., 2340., 22261., 
  21., 26.286, 67982.494, 179.644, 201.905, 1920.771, 1.812, 2.268, 1.09, 
  425., 36.671, 1938., 167.219, "", "", 1026.952, 88.61, 17060., 9.795692*^6, 
  845.213, 1.472, 44014., 3.798, 0.061, 16.4, "tests performed", 1.030025*^6, 
  664610., 366197., 1471., 24276., 8.89, 5.73, 3.16, 2095., 62.96, 
  1.1589616*^7, 375.564, 41.8, 18.571, 12.849, 42658.576, 0.2, 114.898, 4.29, 
  25.1, 31.4, "", 5.64, 81.63, 0.931}, {"BEL", "Europe", "Belgium", 
  "2021-03-08", 789008., 1117., 2387.714, 22292., 31., 26.571, 68078.873, 
  96.379, 206.022, 1923.446, 2.675, 2.293, 1.11, 436., 37.62, 1994., 172.051, 
  "", "", "", "", 43962., 9.839654*^6, 849.006, 3.793, 44104., 3.805, 0.062, 
  16.1, "tests performed", 1.047258*^6, 679879., 368161., 17233., 24824., 
  9.04, 5.87, 3.18, 2142., 62.96, 1.1589616*^7, 375.564, 41.8, 18.571, 
  12.849, 42658.576, 0.2, 114.898, 4.29, 25.1, 31.4, "", 5.64, 81.63, 0.931}, 
 {"BEL", "Europe", "Belgium", "2021-03-09", 791171., 2163., 2403.857, 22327., 
  35., 26.571, 68265.506, 186.633, 207.415, 1926.466, 3.02, 2.293, 1.13, 
  441., 38.051, 1963., 169.376, "", "", "", "", 62024., 9.901678*^6, 854.358, 
  5.352, 44711., 3.858, 0.062, 16.1, "tests performed", 1.075842*^6, 701085., 
  375550., 28584., 25554., 9.28, 6.05, 3.24, 2205., 62.96, 1.1589616*^7, 
  375.564, 41.8, 18.571, 12.849, 42658.576, 0.2, 114.898, 4.29, 25.1, 31.4, 
  "", 5.64, 81.63, 0.931}, {"BEL", "Europe", "Belgium", "2021-03-10", 
  794605., 3434., 2428.143, 22347., 20., 25.429, 68561.806, 296.3, 209.51, 
  1928.192, 1.726, 2.194, 1.14, 452., 39., 1943., 167.65, "", "", "", "", 
  55948., 9.957626*^6, 859.185, 4.827, 45381., 3.916, 0.063, 15.9, 
  "tests performed", 1.111591*^6, 727818., 384577., 35749., 26399., 9.59, 
  6.28, 3.32, 2278., 62.96, 1.1589616*^7, 375.564, 41.8, 18.571, 12.849, 
  42658.576, 0.2, 114.898, 4.29, 25.1, 31.4, "", 5.64, 81.63, 0.931}, 
 {"BEL", "Europe", "Belgium", "2021-03-11", 798108., 3503., 2551., 22370., 
  23., 24.857, 68864.059, 302.253, 220.111, 1930.176, 1.985, 2.145, 1.16, 
  447., 38.569, 1909., 164.716, "", "", "", "", 51528., 1.0009154*^7, 
  863.631, 4.446, 46034., 3.972, 0.065, 15.4, "tests performed", 1.165482*^6, 
  771738., 394549., 53891., 27054., 10.06, 6.66, 3.4, 2334., 62.96, 
  1.1589616*^7, 375.564, 41.8, 18.571, 12.849, 42658.576, 0.2, 114.898, 4.29, 
  25.1, 31.4, "", 5.64, 81.63, 0.931}, {"BEL", "Europe", "Belgium", 
  "2021-03-12", 801723., 3615., 2673.286, 22397., 27., 26., 69175.976, 
  311.917, 230.662, 1932.506, 2.33, 2.243, 1.18, 468., 40.381, 1915., 
  165.234, "", "", "", "", 58221., 1.0067375*^7, 868.655, 5.024, 46841., 
  4.042, 0.066, 15.2, "tests performed", 1.209763*^6, 802582., 407997., 
  44281., 27065., 10.44, 6.93, 3.52, 2335., 62.96, 1.1589616*^7, 375.564, 
  41.8, 18.571, 12.849, 42658.576, 0.2, 114.898, 4.29, 25.1, 31.4, "", 5.64, 
  81.63, 0.931}, {"BEL", "Europe", "Belgium", "2021-03-13", 805321., 3598., 
  2787.429, 22421., 24., 25.857, 69486.426, 310.45, 240.511, 1934.577, 2.071, 
  2.231, 1.2, 474., 40.899, 1905., 164.371, "", "", "", "", 45689., 
  1.0113064*^7, 872.597, 3.942, 47776., 4.122, 0.067, 14.9, 
  "tests performed", 1.219499*^6, 810151., 410174., 9736., 27278., 10.52, 
  6.99, 3.54, 2354., 62.96, 1.1589616*^7, 375.564, 41.8, 18.571, 12.849, 
  42658.576, 0.2, 114.898, 4.29, 25.1, 31.4, "", 5.64, 81.63, 0.931}, 
 {"BEL", "Europe", "Belgium", "2021-03-14", 808283., 2962., 2913.143, 22441., 
  20., 25.714, 69742., 255.574, 251.358, 1936.302, 1.726, 2.219, 1.2, 485., 
  41.848, 2013., 173.69, "", "", 1138.6, 98.243, 21532., 1.0134596*^7, 
  874.455, 1.858, 48415., 4.177, 0.068, 14.7, "tests performed", 1.220914*^6, 
  810295., 411445., 1415., 27270., 10.53, 6.99, 3.55, 2353., 62.96, 
  1.1589616*^7, 375.564, 41.8, 18.571, 12.849, 42658.576, 0.2, 114.898, 4.29, 
  25.1, 31.4, "", 5.64, 81.63, 0.931}, {"BEL", "Europe", "Belgium", 
  "2021-03-15", 809861., 1578., 2979., 22545., 104., 36.143, 69878.156, 
  136.156, 257.04, 1945.276, 8.974, 3.119, 1.21, 503., 43.401, 2112., 
  182.232, "", "", "", "", 48948., 1.0183544*^7, 878.678, 4.223, 49127., 
  4.239, 0.07, 14.3, "tests performed", 1.251369*^6, 836117., 416079., 
  30455., 29159., 10.8, 7.21, 3.59, 2516., 62.96, 1.1589616*^7, 375.564, 
  41.8, 18.571, 12.849, 42658.576, 0.2, 114.898, 4.29, 25.1, 31.4, "", 5.64, 
  81.63, 0.931}, {"BEL", "Europe", "Belgium", "2021-03-16", 813026., 3165., 
  3122.143, 22572., 27., 35., 70151.246, 273.089, 269.391, 1947.606, 2.33, 
  3.02, 1.23, 522., 45.04, 2085., 179.902, "", "", "", "", 74226., 
  1.025777*^7, 885.083, 6.405, 50870., 4.389, 0.071, 14.1, "tests performed", 
  1.298042*^6, 878612., 420263., 46673., 31743., 11.2, 7.58, 3.63, 2739., 
  62.96, 1.1589616*^7, 375.564, 41.8, 18.571, 12.849, 42658.576, 0.2, 
  114.898, 4.29, 25.1, 31.4, "", 5.64, 81.63, 0.931}, 
 {"BEL", "Europe", "Belgium", "2021-03-17", 818142., 5116., 3362.429, 22600., 
  28., 36.143, 70592.675, 441.43, 290.124, 1950.021, 2.416, 3.119, 1.24, 
  534., 46.076, 2123., 183.181, "", "", "", "", 67204., 1.0324974*^7, 
  890.881, 5.799, 52478., 4.528, 0.073, 13.7, "tests performed", 1.345917*^6, 
  917738., 429012., 47875., 33475., 11.61, 7.92, 3.7, 2888., 62.96, 
  1.1589616*^7, 375.564, 41.8, 18.571, 12.849, 42658.576, 0.2, 114.898, 4.29, 
  25.1, 31.4, "", 5.64, 81.63, 0.931}, {"BEL", "Europe", "Belgium", 
  "2021-03-18", 822801., 4659., 3527.571, 22624., 24., 36.286, 70994.673, 
  401.998, 304.373, 1952.092, 2.071, 3.131, 1.24, 543., 46.852, 2142., 
  184.821, "", "", "", "", 66736., 1.039171*^7, 896.64, 5.758, 54651., 4.716, 
  0.075, 13.3, "tests performed", 1.42059*^6, 975814., 445609., 74673., 
  36444., 12.26, 8.42, 3.84, 3145., 62.96, 1.1589616*^7, 375.564, 41.8, 
  18.571, 12.849, 42658.576, 0.2, 114.898, 4.29, 25.1, 31.4, "", 5.64, 81.63, 
  0.931}, {"BEL", "Europe", "Belgium", "2021-03-19", 827941., 5140., 
  3745.429, 22650., 26., 36.143, 71438.174, 443.5, 323.171, 1954.336, 2.243, 
  3.119, 1.24, 550., 47.456, 2153., 185.77, "", "", "", "", 73472., 
  1.0465182*^7, 902.979, 6.339, 56830., 4.904, 0.075, 13.3, 
  "tests performed", 1.48812*^6, 1.024645*^6, 464309., 67530., 39765., 12.84, 
  8.84, 4.01, 3431., 62.96, 1.1589616*^7, 375.564, 41.8, 18.571, 12.849, 
  42658.576, 0.2, 114.898, 4.29, 25.1, 31.4, "", 5.64, 81.63, 0.931}, 
 {"BEL", "Europe", "Belgium", "2021-03-20", 827941., 0., 3231.429, 22650., 
  0., 32.714, 71438.174, 0., 278.821, 1954.336, 0., 2.823, 1.24, 557., 48.06, 
  2160., 186.374, "", "", "", "", 56445., 1.0521627*^7, 907.849, 4.87, 
  58366., 5.036, 0.076, 13.2, "tests performed", 1.510265*^6, 1.045444*^6, 
  465658., 22145., 41538., 13.03, 9.02, 4.02, 3584., 62.96, 1.1589616*^7, 
  375.564, 41.8, 18.571, 12.849, 42658.576, 0.2, 114.898, 4.29, 25.1, 31.4, 
  "", 5.64, 81.63, 0.931}, {"BEL", "Europe", "Belgium", "2021-03-21", 
  837006., 9065., 4103.286, 22707., 57., 38., 72220.339, 782.166, 354.048, 
  1959.254, 4.918, 3.279, 1.27, 569., 49.096, 2249., 194.053, "", "", 
  1391.063, 120.027, 27923., 1.054955*^7, 910.259, 2.409, 59279., 5.115, 
  0.077, 13., "tests performed", 1.511169*^6, 1.045837*^6, 466169., 904., 
  41465., 13.04, 9.02, 4.02, 3578., 62.96, 1.1589616*^7, 375.564, 41.8, 
  18.571, 12.849, 42658.576, 0.2, 114.898, 4.29, 25.1, 31.4, "", 5.64, 81.63, 
  0.931}, {"BEL", "Europe", "Belgium", "2021-03-22", 839238., 2232., 
  4196.714, 22728., 21., 26.143, 72412.926, 192.586, 362.11, 1961.066, 1.812, 
  2.256, 1.25, 589., 50.821, 2372., 204.666, "", "", "", "", 57283., 
  1.0606833*^7, 915.201, 4.943, 60470., 5.218, 0.077, 13., "tests performed", 
  1.54366*^6, 1.073102*^6, 471395., 32491., 41756., 13.32, 9.26, 4.07, 3603., 
  62.96, 1.1589616*^7, 375.564, 41.8, 18.571, 12.849, 42658.576, 0.2, 
  114.898, 4.29, 25.1, 31.4, "", 5.64, 81.63, 0.931}, 
 {"BEL", "Europe", "Belgium", "2021-03-23", 842775., 3537., 4249.857, 22763., 
  35., 27.286, 72718.112, 305.187, 366.695, 1964.086, 3.02, 2.354, 1.23, 
  601., 51.857, 2402., 207.254, "", "", "", "", 87172., 1.0694005*^7, 
  922.723, 7.522, 62319., 5.377, 0.077, 13., "tests performed", 1.591486*^6, 
  1.115324*^6, 477001., 47826., 41921., 13.73, 9.62, 4.12, 3617., 62.96, 
  1.1589616*^7, 375.564, 41.8, 18.571, 12.849, 42658.576, 0.2, 114.898, 4.29, 
  25.1, 31.4, "", 5.64, 81.63, 0.931}, {"BEL", "Europe", "Belgium", 
  "2021-03-24", 849090., 6315., 4421.143, 22786., 23., 26.571, 73262.997, 
  544.884, 381.474, 1966.07, 1.985, 2.293, 1.21, 636., 54.877, 2452., 
  211.569, "", "", "", "", 80091., 1.0774096*^7, 929.634, 6.911, 64160., 
  5.536, 0.077, 13., "tests performed", 1.653104*^6, 1.16646*^6, 487484., 
  61618., 43884., 14.26, 10.06, 4.21, 3786., 62.96, 1.1589616*^7, 375.564, 
  41.8, 18.571, 12.849, 42658.576, 0.2, 114.898, 4.29, 25.1, 31.4, "", 5.64, 
  81.63, 0.931}, {"BEL", "Europe", "Belgium", "2021-03-25", 854608., 5518., 
  4543.857, 22816., 30., 27.429, 73739.113, 476.116, 392.063, 1968.659, 
  2.589, 2.367, 1.18, 652., 56.257, 2493., 215.106, "", "", "", "", 81311., 
  1.0855407*^7, 936.649, 7.016, 66242., 5.716, 0.077, 13., "tests performed", 
  1.730491*^6, 1.224218*^6, 507113., 77387., 44272., 14.93, 10.56, 4.38, 
  3820., 62.96, 1.1589616*^7, 375.564, 41.8, 18.571, 12.849, 42658.576, 0.2, 
  114.898, 4.29, 25.1, 31.4, "", 5.64, 81.63, 0.931}, 
 {"BEL", "Europe", "Belgium", "2021-03-26", 860731., 6123., 4684.286, 22852., 
  36., 28.857, 74267.43, 528.318, 404.18, 1971.765, 3.106, 2.49, 1.16, 667., 
  57.552, 2503., 215.969, "", "", "", "", 78630., 1.0934037*^7, 943.434, 
  6.785, 66979., 5.779, 0.077, 13., "tests performed", 1.79901*^6, 
  1.273733*^6, 526119., 68519., 44413., 15.52, 10.99, 4.54, 3832., 62.96, 
  1.1589616*^7, 375.564, 41.8, 18.571, 12.849, 42658.576, 0.2, 114.898, 4.29, 
  25.1, 31.4, "", 5.64, 81.63, 0.931}, {"BEL", "Europe", "Belgium", 
  "2021-03-27", 866063., 5332., 5446., 22870., 18., 31.429, 74727.497, 
  460.067, 469.903, 1973.318, 1.553, 2.712, 1.14, 701., 60.485, 2568., 
  221.578, "", "", "", "", 65901., 1.0999938*^7, 949.12, 5.686, 68330., 
  5.896, 0.077, 13., "tests performed", 1.821158*^6, 1.292117*^6, 529883., 
  22148., 44413., 15.71, 11.15, 4.57, 3832., 62.96, 1.1589616*^7, 375.564, 
  41.8, 18.571, 12.849, 42658.576, 0.2, 114.898, 4.29, 25.1, 31.4, "", 5.64, 
  81.63, 0.931}, {"BEL", "Europe", "Belgium", "2021-03-28", 870757., 4694., 
  4821.571, 22897., 27., 27.143, 75132.515, 405.018, 416.025, 1975.648, 2.33, 
  2.342, 1.1, 712., 61.434, 2693., 232.363, "", "", 1699.853, 146.67, 28530., 
  1.1028468*^7, 951.582, 2.462, 68417., 5.903, 0.077, 13., "tests performed", 
  1.823497*^6, 1.29351*^6, 530829., 2339., 44618., 15.73, 11.16, 4.58, 3850., 
  62.96, 1.1589616*^7, 375.564, 41.8, 18.571, 12.849, 42658.576, 0.2, 
  114.898, 4.29, 25.1, 31.4, "", 5.64, 81.63, 0.931}, 
 {"BEL", "Europe", "Belgium", "2021-03-29", 872936., 2179., 4814., 22921., 
  24., 27.571, 75320.528, 188.013, 415.372, 1977.719, 2.071, 2.379, 1.08, 
  740., 63.85, 2820., 243.321, "", "", "", "", 56513., 1.1084981*^7, 956.458, 
  4.876, 68307., 5.894, 0.078, 12.8, "tests performed", 1.846916*^6, 
  1.311723*^6, 536035., 23419., 43322., 15.94, 11.32, 4.63, 3738., 70.37, 
  1.1589616*^7, 375.564, 41.8, 18.571, 12.849, 42658.576, 0.2, 114.898, 4.29, 
  25.1, 31.4, "", 5.64, 81.63, 0.931}, {"BEL", "Europe", "Belgium", 
  "2021-03-30", 876842., 3906., 4866.714, 22966., 45., 29., 75657.554, 
  337.026, 419.92, 1981.601, 3.883, 2.502, 1.06, 738., 63.678, 2868., 
  247.463, "", "", "", "", 81434., 1.1166415*^7, 963.484, 7.026, 67487., 
  5.823, 0.078, 12.8, "tests performed", 1.878841*^6, 1.338006*^6, 541677., 
  31925., 41051., 16.21, 11.54, 4.67, 3542., 70.37, 1.1589616*^7, 375.564, 
  41.8, 18.571, 12.849, 42658.576, 0.2, 114.898, 4.29, 25.1, 31.4, "", 5.64, 
  81.63, 0.931}, {"BEL", "Europe", "Belgium", "2021-03-31", 882453., 5611., 
  4766.143, 23016., 50., 32.857, 76141.694, 484.14, 411.243, 1985.916, 4.314, 
  2.835, 1.03, 755., 65.145, 2938., 253.503, "", "", "", "", 73657., 
  1.1240072*^7, 969.84, 6.355, 66568., 5.744, 0.078, 12.8, "tests performed", 
  1.963539*^6, 1.411548*^6, 552835., 84698., 44348., 16.94, 12.18, 4.77, 
  3827., 70.37, 1.1589616*^7, 375.564, 41.8, 18.571, 12.849, 42658.576, 0.2, 
  114.898, 4.29, 25.1, 31.4, "", 5.64, 81.63, 0.931}, 
 {"BEL", "Europe", "Belgium", "2021-04-01", 887920., 5467., 4758.857, 23045., 
  29., 32.714, 76613.41, 471.715, 410.614, 1988.418, 2.502, 2.823, 1.01, 
  790., 68.164, 2959., 255.315, "", "", "", "", 64125., 1.1304197*^7, 
  975.373, 5.533, 64113., 5.532, 0.078, 12.8, "tests performed", 2.064884*^6, 
  1.488294*^6, 577453., 101345., 47770., 17.82, 12.84, 4.98, 4122., 70.37, 
  1.1589616*^7, 375.564, 41.8, 18.571, 12.849, 42658.576, 0.2, 114.898, 4.29, 
  25.1, 31.4, "", 5.64, 81.63, 0.931}, {"BEL", "Europe", "Belgium", 
  "2021-04-02", 892585., 4665., 4550.571, 23083., 38., 33., 77015.925, 
  402.515, 392.642, 1991.697, 3.279, 2.847, 0.99, 801., 69.114, 3026., 
  261.096, "", "", "", "", 67662., 1.1371859*^7, 981.211, 5.838, 62546., 
  5.397, 0.079, 12.7, "tests performed", 2.147067*^6, 1.552563*^6, 595862., 
  82183., 49722., 18.53, 13.4, 5.14, 4290., 70.37, 1.1589616*^7, 375.564, 
  41.8, 18.571, 12.849, 42658.576, 0.2, 114.898, 4.29, 25.1, 31.4, "", 5.64, 
  81.63, 0.931}, {"BEL", "Europe", "Belgium", "2021-04-03", 897474., 4889., 
  4487.286, 23130., 47., 37.143, 77437.768, 421.843, 387.182, 1995.752, 
  4.055, 3.205, 0.97, 821., 70.839, 2911., 251.173, "", "", "", "", 46319., 
  1.1418178*^7, 985.208, 3.997, 59749., 5.155, 0.08, 12.5, "tests performed", 
  2.16785*^6, 1.572007*^6, 597235., 20783., 49527., 18.71, 13.56, 5.15, 
  4273., 75.93, 1.1589616*^7, 375.564, 41.8, 18.571, 12.849, 42658.576, 0.2, 
  114.898, 4.29, 25.1, 31.4, "", 5.64, 81.63, 0.931}, 
 {"BEL", "Europe", "Belgium", "2021-04-04", 900996., 3522., 4319.857, 23169., 
  39., 38.857, 77741.661, 303.893, 372.735, 1999.117, 3.365, 3.353, 0.96, 
  831., 71.702, 2923., 252.209, "", "", 1853.745, 159.949, 23676., 
  1.1441854*^7, 987.25, 2.043, 59055., 5.096, 0.081, 12.3, "tests performed", 
  2.167932*^6, 1.572022*^6, 597302., 82., 49205., 18.71, 13.56, 5.15, 4246., 
  75.93, 1.1589616*^7, 375.564, 41.8, 18.571, 12.849, 42658.576, 0.2, 
  114.898, 4.29, 25.1, 31.4, "", 5.64, 81.63, 0.931}, 
 {"BEL", "Europe", "Belgium", "2021-04-05", 902964., 1968., 4289.714, 23202., 
  33., 40.143, 77911.468, 169.807, 370.134, 2001.965, 2.847, 3.464, 0.94, 
  866., 74.722, 3055., 263.598, "", "", "", "", 21819., 1.1463673*^7, 
  989.133, 1.883, 54099., 4.668, 0.081, 12.3, "tests performed", 2.182519*^6, 
  1.583975*^6, 599939., 14587., 47943., 18.83, 13.67, 5.18, 4137., 75.93, 
  1.1589616*^7, 375.564, 41.8, 18.571, 12.849, 42658.576, 0.2, 114.898, 4.29, 
  25.1, 31.4, "", 5.64, 81.63, 0.931}, {"BEL", "Europe", "Belgium", 
  "2021-04-06", 904673., 1709., 3975.857, 23247., 45., 40.143, 78058.928, 
  147.46, 343.053, 2005.847, 3.883, 3.464, 0.93, 892., 76.965, 3167., 
  273.262, "", "", "", "", 47880., 1.1511553*^7, 993.264, 4.131, 49305., 
  4.254, 0.082, 12.2, "tests performed", 2.229318*^6, 1.6217*^6, 609054., 
  46799., 50068., 19.24, 13.99, 5.26, 4320., 75.93, 1.1589616*^7, 375.564, 
  41.8, 18.571, 12.849, 42658.576, 0.2, 114.898, 4.29, 25.1, 31.4, "", 5.64, 
  81.63, 0.931}, {"BEL", "Europe", "Belgium", "2021-04-07", 908212., 3539., 
  3679.857, 23301., 54., 40.714, 78364.287, 305.36, 317.513, 2010.507, 4.659, 
  3.513, 0.93, 909., 78.432, 3164., 273.003, "", "", "", "", 60011., 
  1.1571564*^7, 998.442, 5.178, 47356., 4.086, 0.084, 11.9, 
  "tests performed", 2.277015*^6, 1.659719*^6, 618808., 47697., 44782., 
  19.65, 14.32, 5.34, 3864., 75.93, 1.1589616*^7, 375.564, 41.8, 18.571, 
  12.849, 42658.576, 0.2, 114.898, 4.29, 25.1, 31.4, "", 5.64, 81.63, 0.931}, 
 {"BEL", "Europe", "Belgium", "2021-04-08", 913057., 4845., 3591., 23348., 
  47., 43.286, 78782.334, 418.047, 309.846, 2014.562, 4.055, 3.735, 0.94, 
  911., 78.605, 3129., 269.983, "", "", "", "", 49537., 1.1621101*^7, 
  1002.717, 4.274, 45272., 3.906, 0.089, 11.2, "tests performed", 
  2.402791*^6, 1.769087*^6, 635231., 125776., 48272., 20.73, 15.26, 5.48, 
  4165., 75.93, 1.1589616*^7, 375.564, 41.8, 18.571, 12.849, 42658.576, 0.2, 
  114.898, 4.29, 25.1, 31.4, "", 5.64, 81.63, 0.931}, 
 {"BEL", "Europe", "Belgium", "2021-04-09", 917917., 4860., 3618.857, 23390., 
  42., 43.857, 79201.675, 419.341, 312.25, 2018.186, 3.624, 3.784, 0.95, 
  925., 79.813, 3117., 268.948, "", "", "", "", 48556., 1.1669657*^7, 
  1006.906, 4.19, 42543., 3.671, 0.094, 10.6, "tests performed", 2.537073*^6, 
  1.888186*^6, 650479., 134282., 55715., 21.89, 16.29, 5.61, 4807., 75.93, 
  1.1589616*^7, 375.564, 41.8, 18.571, 12.849, 42658.576, 0.2, 114.898, 4.29, 
  25.1, 31.4, "", 5.64, 81.63, 0.931}, {"BEL", "Europe", "Belgium", 
  "2021-04-10", 922487., 4570., 3573.286, 23428., 38., 42.571, 79595.994, 
  394.319, 308.318, 2021.465, 3.279, 3.673, 0.95, 905., 78.087, 3022., 
  260.751, "", "", "", "", 36204., 1.1705861*^7, 1010.03, 3.124, 41098., 
  3.546, 0.095, 10.5, "tests performed", 2.60546*^6, 1.952624*^6, 654461., 
  68387., 62516., 22.48, 16.85, 5.65, 5394., 75.93, 1.1589616*^7, 375.564, 
  41.8, 18.571, 12.849, 42658.576, 0.2, 114.898, 4.29, 25.1, 31.4, "", 5.64, 
  81.63, 0.931}, {"BEL", "Europe", "Belgium", "2021-04-11", 925476., 2989., 
  3497.143, 23473., 45., 43.429, 79853.897, 257.903, 301.748, 2025.348, 
  3.883, 3.747, 0.95, 899., 77.569, 3085., 266.187, "", "", 1790.377, 
  154.481, 19413., 1.1725274*^7, 1011.705, 1.675, 40489., 3.494, 0.095, 10.5, 
  "tests performed", 2.609359*^6, 1.956213*^6, 654772., 3899., 63061., 22.51, 
  16.88, 5.65, 5441., 75.93, 1.1589616*^7, 375.564, 41.8, 18.571, 12.849, 
  42658.576, 0.2, 114.898, 4.29, 25.1, 31.4, "", 5.64, 81.63, 0.931}, 
 {"BEL", "Europe", "Belgium", "2021-04-12", 927229., 1753., 3466.429, 23503., 
  30., 43., 80005.153, 151.256, 299.098, 2027.936, 2.589, 3.71, 0.95, 919., 
  79.295, 3215., 277.403, "", "", "", "", 41793., 1.1767067*^7, 1015.311, 
  3.606, 43342., 3.74, 0.095, 10.5, "tests performed", 2.657955*^6, 
  1.995855*^6, 663739., 48596., 67919., 22.93, 17.22, 5.73, 5860., 75.93, 
  1.1589616*^7, 375.564, 41.8, 18.571, 12.849, 42658.576, 0.2, 114.898, 4.29, 
  25.1, 31.4, "", 5.64, 81.63, 0.931}, {"BEL", "Europe", "Belgium", 
  "2021-04-13", 930603., 3374., 3704.286, 23566., 63., 45.571, 80296.276, 
  291.123, 319.621, 2033.372, 5.436, 3.932, 0.95, 947., 81.711, 3130., 
  270.069, "", "", "", "", 53463., 1.182053*^7, 1019.924, 4.613, 44140., 
  3.809, 0.098, 10.2, "tests performed", 2.730167*^6, 2.059836*^6, 672036., 
  72212., 71550., 23.56, 17.77, 5.8, 6174., 75.93, 1.1589616*^7, 375.564, 
  41.8, 18.571, 12.849, 42658.576, 0.2, 114.898, 4.29, 25.1, 31.4, "", 5.64, 
  81.63, 0.931}, {"BEL", "Europe", "Belgium", "2021-04-14", 935316., 4713., 
  3872., 23603., 37., 43.143, 80702.933, 406.657, 334.092, 2036.564, 3.193, 
  3.723, 0.95, 941., 81.193, 3049., 263.08, "", "", "", "", 43985., 
  1.1864515*^7, 1023.719, 3.795, 41850., 3.611, 0.1, 10., "tests performed", 
  2.830745*^6, 2.13582*^6, 696631., 100578., 79104., 24.42, 18.43, 6.01, 
  6825., 75.93, 1.1589616*^7, 375.564, 41.8, 18.571, 12.849, 42658.576, 0.2, 
  114.898, 4.29, 25.1, 31.4, "", 5.64, 81.63, 0.931}, 
 {"BEL", "Europe", "Belgium", "2021-04-15", 939309., 3993., 3750.286, 23636., 
  33., 41.143, 81047.465, 344.533, 323.59, 2039.412, 2.847, 3.55, 0.95, 930., 
  80.244, 3032., 261.613, "", "", "", "", 41776., 1.1906291*^7, 1027.324, 
  3.605, 40741., 3.515, 0.099, 10.1, "tests performed", 2.942081*^6, 
  2.220604*^6, 723185., 111336., 77041., 25.39, 19.16, 6.24, 6647., 75.93, 
  1.1589616*^7, 375.564, 41.8, 18.571, 12.849, 42658.576, 0.2, 114.898, 4.29, 
  25.1, 31.4, "", 5.64, 81.63, 0.931}, {"BEL", "Europe", "Belgium", 
  "2021-04-16", 943213., 3904., 3613.714, 23681., 45., 41.571, 81384.319, 
  336.853, 311.806, 2043.295, 3.883, 3.587, 0.95, 923., 79.64, 3015., 
  260.147, "", "", "", "", 44095., 1.1950386*^7, 1031.129, 3.805, 40104., 
  3.46, 0.098, 10.2, "tests performed", 3.035914*^6, 2.29717*^6, 740453., 
  93833., 71263., 26.2, 19.82, 6.39, 6149., 75.93, 1.1589616*^7, 375.564, 
  41.8, 18.571, 12.849, 42658.576, 0.2, 114.898, 4.29, 25.1, 31.4, "", 5.64, 
  81.63, 0.931}, {"BEL", "Europe", "Belgium", "2021-04-17", 947000., 3787., 
  3501.857, 23718., 37., 41.429, 81711.077, 326.758, 302.155, 2046.487, 
  3.193, 3.575, 0.95, 923., 79.64, 2910., 251.087, "", "", "", "", 36318., 
  1.1986704*^7, 1034.262, 3.134, 40120., 3.462, 0.098, 10.2, 
  "tests performed", 3.093972*^6, 2.349466*^6, 746215., 58058., 69787., 26.7, 
  20.27, 6.44, 6022., 75.93, 1.1589616*^7, 375.564, 41.8, 18.571, 12.849, 
  42658.576, 0.2, 114.898, 4.29, 25.1, 31.4, "", 5.64, 81.63, 0.931}, 
 {"BEL", "Europe", "Belgium", "2021-04-18", 949996., 2996., 3502.857, 23747., 
  29., 39.143, 81969.584, 258.507, 302.241, 2048.989, 2.502, 3.377, 0.96, 
  931., 80.331, 3000., 258.852, "", "", 1652.579, 142.591, 19986., 
  1.200669*^7, 1035.987, 1.724, 40202., 3.469, 0.097, 10.3, 
  "tests performed", 3.099945*^6, 2.35537*^6, 746284., 5973., 70084., 26.75, 
  20.32, 6.44, 6047., 75.93, 1.1589616*^7, 375.564, 41.8, 18.571, 12.849, 
  42658.576, 0.2, 114.898, 4.29, 25.1, 31.4, "", 5.64, 81.63, 0.931}, 
 {"BEL", "Europe", "Belgium", "2021-04-19", 951626., 1630., 3485.286, 23782., 
  35., 39.857, 82110.227, 140.643, 300.725, 2052.009, 3.02, 3.439, 0.96, 
  946., 81.625, 3140., 270.932, "", "", "", "", 44287., 1.2050977*^7, 
  1039.808, 3.821, 40559., 3.5, 0.097, 10.3, "tests performed", 3.160816*^6, 
  2.411933*^6, 750592., 60871., 71837., 27.27, 20.81, 6.48, 6198., 60.19, 
  1.1589616*^7, 375.564, 41.8, 18.571, 12.849, 42658.576, 0.2, 114.898, 4.29, 
  25.1, 31.4, "", 5.64, 81.63, 0.931}, {"BEL", "Europe", "Belgium", 
  "2021-04-20", 955056., 3430., 3493.286, 23834., 52., 38.286, 82406.182, 
  295.955, 301.415, 2056.496, 4.487, 3.303, 0.97, 926., 79.899, 3103., 
  267.74, "", "", "", "", 57673., 1.210865*^7, 1044.784, 4.976, 41160., 
  3.551, 0.097, 10.3, "tests performed", 3.21088*^6, 2.458945*^6, 753647., 
  50064., 68673., 27.7, 21.22, 6.5, 5925., 60.19, 1.1589616*^7, 375.564, 
  41.8, 18.571, 12.849, 42658.576, 0.2, 114.898, 4.29, 25.1, 31.4, "", 5.64, 
  81.63, 0.931}, {"BEL", "Europe", "Belgium", "2021-04-21", 960169., 5113., 
  3550.429, 23867., 33., 37.714, 82847.352, 441.171, 306.346, 2059.343, 
  2.847, 3.254, 0.96, 935., 80.676, 3078., 265.583, "", "", "", "", 49569., 
  1.2158219*^7, 1049.061, 4.277, 41958., 3.62, 0.096, 10.4, 
  "tests performed", 3.302578*^6, 2.54617*^6, 758121., 91698., 67405., 28.5, 
  21.97, 6.54, 5816., 60.19, 1.1589616*^7, 375.564, 41.8, 18.571, 12.849, 
  42658.576, 0.2, 114.898, 4.29, 25.1, 31.4, "", 5.64, 81.63, 0.931}, 
 {"BEL", "Europe", "Belgium", "2021-04-22", 964526., 4357., 3602.429, 23909., 
  42., 39., 83223.292, 375.94, 310.832, 2062.967, 3.624, 3.365, 0.96, 910., 
  78.519, 2989., 257.903, "", "", "", "", 47528., 1.2205747*^7, 1053.162, 
  4.101, 42779., 3.691, 0.094, 10.6, "tests performed", 3.398296*^6, 
  2.636033*^6, 763976., 95718., 65174., 29.32, 22.74, 6.59, 5623., 60.19, 
  1.1589616*^7, 375.564, 41.8, 18.571, 12.849, 42658.576, 0.2, 114.898, 4.29, 
  25.1, 31.4, "", 5.64, 81.63, 0.931}, {"BEL", "Europe", "Belgium", 
  "2021-04-23", 968107., 3581., 3556.286, 23954., 45., 39., 83532.276, 
  308.983, 306.851, 2066.85, 3.883, 3.365, 0.95, 901., 77.742, 2943., 
  253.934, "", "", "", "", 51315., 1.2257062*^7, 1057.59, 4.428, 43811., 
  3.78, 0.092, 10.9, "tests performed", 3.470033*^6, 2.700759*^6, 770988., 
  71737., 62017., 29.94, 23.3, 6.65, 5351., 60.19, 1.1589616*^7, 375.564, 
  41.8, 18.571, 12.849, 42658.576, 0.2, 114.898, 4.29, 25.1, 31.4, "", 5.64, 
  81.63, 0.931}, {"BEL", "Europe", "Belgium", "2021-04-24", 972041., 3934., 
  3577.286, 23990., 36., 38.857, 83871.718, 339.442, 308.663, 2069.956, 
  3.106, 3.353, 0.94, 886., 76.448, 2846., 245.565, "", "", "", "", 38752., 
  1.2295814*^7, 1060.934, 3.344, 44159., 3.81, 0.089, 11.2, 
  "tests performed", 3.516223*^6, 2.745265*^6, 772673., 46190., 60322., 
  30.34, 23.69, 6.67, 5205., 60.19, 1.1589616*^7, 375.564, 41.8, 18.571, 
  12.849, 42658.576, 0.2, 114.898, 4.29, 25.1, 31.4, "", 5.64, 81.63, 0.931}, 
 {"BEL", "Europe", "Belgium", "2021-04-25", 974418., 2377., 3488.857, 24024., 
  34., 39.571, 84076.815, 205.097, 301.033, 2072.89, 2.934, 3.414, 0.94, 
  886., 76.448, 2883., 248.757, "", "", 1609.328, 138.859, 20846., 
  1.231666*^7, 1062.732, 1.799, 44281., 3.821, 0.088, 11.4, 
  "tests performed", 3.52251*^6, 2.751536*^6, 772689., 6287., 60366., 30.39, 
  23.74, 6.67, 5209., 60.19, 1.1589616*^7, 375.564, 41.8, 18.571, 12.849, 
  42658.576, 0.2, 114.898, 4.29, 25.1, 31.4, "", 5.64, 81.63, 0.931}, 
 {"BEL", "Europe", "Belgium", "2021-04-26", 976088., 1670., 3494.571, 24065., 
  41., 40.429, 84220.909, 144.095, 301.526, 2076.428, 3.538, 3.488, 0.93, 
  892., 76.965, 2951., 254.624, "", "", "", "", 48159., 1.2364819*^7, 
  1066.888, 4.155, 44835., 3.869, 0.086, 11.6, "tests performed", 
  3.585195*^6, 2.807492*^6, 779419., 62685., 60626., 30.93, 24.22, 6.73, 
  5231., 60.19, 1.1589616*^7, 375.564, 41.8, 18.571, 12.849, 42658.576, 0.2, 
  114.898, 4.29, 25.1, 31.4, "", 5.64, 81.63, 0.931}, 
 {"BEL", "Europe", "Belgium", "2021-04-27", 979034., 2946., 3425.429, 24104., 
  39., 38.571, 84475.103, 254.193, 295.56, 2079.793, 3.365, 3.328, 0.93, 
  892., 76.965, 2858., 246.6, "", "", "", "", 58676., 1.2423495*^7, 1071.951, 
  5.063, 44978., 3.881, 0.082, 12.2, "tests performed", 3.637904*^6, 
  2.845772*^6, 793849., 52709., 61003., 31.39, 24.55, 6.85, 5264., 60.19, 
  1.1589616*^7, 375.564, 41.8, 18.571, 12.849, 42658.576, 0.2, 114.898, 4.29, 
  25.1, 31.4, "", 5.64, 81.63, 0.931}, {"BEL", "Europe", "Belgium", 
  "2021-04-28", 982959., 3925., 3255.714, 24140., 36., 39., 84813.768, 
  338.665, 280.916, 2082.899, 3.106, 3.365, 0.92, 886., 76.448, 2809., 
  242.372, "", "", "", "", 54324., 1.2477819*^7, 1076.638, 4.687, 45657., 
  3.939, 0.078, 12.8, "tests performed", 3.732285*^6, 2.925077*^6, 809030., 
  94381., 61387., 32.2, 25.24, 6.98, 5297., 60.19, 1.1589616*^7, 375.564, 
  41.8, 18.571, 12.849, 42658.576, 0.2, 114.898, 4.29, 25.1, 31.4, "", 5.64, 
  81.63, 0.931}, {"BEL", "Europe", "Belgium", "2021-04-29", 986622., 3663., 
  3156.571, 24185., 45., 39.429, 85129.827, 316.059, 272.362, 2086.782, 
  3.883, 3.402, 0.92, 864., 74.549, 2776., 239.525, "", "", "", "", 54434., 
  1.2532253*^7, 1081.335, 4.697, 46644., 4.025, 0.076, 13.2, 
  "tests performed", 3.837755*^6, 3.012295*^6, 828506., 105470., 62780., 
  33.11, 25.99, 7.15, 5417., 60.19, 1.1589616*^7, 375.564, 41.8, 18.571, 
  12.849, 42658.576, 0.2, 114.898, 4.29, 25.1, 31.4, "", 5.64, 81.63, 0.931}, 
 {"BEL", "Europe", "Belgium", "2021-04-30", 990229., 3607., 3160.286, 24230., 
  45., 39.429, 85441.053, 311.227, 272.683, 2090.665, 3.883, 3.402, 0.92, 
  855., 73.773, 2707., 233.571, "", "", "", "", 56913., 1.2589166*^7, 
  1086.245, 4.911, 47443., 4.094, 0.073, 13.7, "tests performed", 
  3.919766*^6, 3.072647*^6, 851046., 82011., 64248., 33.82, 26.51, 7.34, 
  5544., 60.19, 1.1589616*^7, 375.564, 41.8, 18.571, 12.849, 42658.576, 0.2, 
  114.898, 4.29, 25.1, 31.4, "", 5.64, 81.63, 0.931}, 
 {"BEL", "Europe", "Belgium", "2021-05-01", 993434., 3205., 3056.143, 24258., 
  28., 38.286, 85717.594, 276.541, 263.697, 2093.081, 2.416, 3.303, 0.92, 
  824., 71.098, 2593., 223.735, "", "", "", "", 37194., 1.262636*^7, 
  1089.455, 3.209, 47221., 4.074, 0.072, 13.9, "tests performed", 3.96694*^6, 
  3.112324*^6, 859040., 47174., 64388., 34.23, 26.85, 7.41, 5556., 54.63, 
  1.1589616*^7, 375.564, 41.8, 18.571, 12.849, 42658.576, 0.2, 114.898, 4.29, 
  25.1, 31.4, "", 5.64, 81.63, 0.931}, {"BEL", "Europe", "Belgium", 
  "2021-05-02", 995562., 2128., 3020.571, 24291., 33., 38.143, 85901.207, 
  183.613, 260.627, 2095.928, 2.847, 3.291, 0.92, 825., 71.184, 2648., 
  228.48, "", "", 1357.871, 117.163, 20971., 1.2647331*^7, 1091.264, 1.809, 
  47239., 4.076, 0.072, 13.9, "tests performed", 3.970515*^6, 3.115808*^6, 
  859138., 3575., 64001., 34.26, 26.88, 7.41, 5522., 54.63, 1.1589616*^7, 
  375.564, 41.8, 18.571, 12.849, 42658.576, 0.2, 114.898, 4.29, 25.1, 31.4, 
  "", 5.64, 81.63, 0.931}, {"BEL", "Europe", "Belgium", "2021-05-03", 
  996896., 1334., 2972.571, 24322., 31., 36.714, 86016.31, 115.103, 256.486, 
  2098.603, 2.675, 3.168, 0.93, 831., 71.702, 2760., 238.144, "", "", "", "", 
  50092., 1.2697423*^7, 1095.586, 4.322, 47515., 4.1, 0.071, 14.1, 
  "tests performed", 4.04913*^6, 3.182065*^6, 874101., 78615., 66276., 34.94, 
  27.46, 7.54, 5719., 54.63, 1.1589616*^7, 375.564, 41.8, 18.571, 12.849, 
  42658.576, 0.2, 114.898, 4.29, 25.1, 31.4, "", 5.64, 81.63, 0.931}, 
 {"BEL", "Europe", "Belgium", "2021-05-04", 999627., 2731., 2941.857, 24367., 
  45., 37.571, 86251.952, 235.642, 253.836, 2102.486, 3.883, 3.242, 0.93, 
  795., 68.596, 2605., 224.77, "", "", "", "", 65603., 1.2763026*^7, 
  1101.247, 5.66, 48504., 4.185, 0.069, 14.5, "tests performed", 4.131951*^6, 
  3.249311*^6, 892957., 82821., 70578., 35.65, 28.04, 7.7, 6090., 54.63, 
  1.1589616*^7, 375.564, 41.8, 18.571, 12.849, 42658.576, 0.2, 114.898, 4.29, 
  25.1, 31.4, "", 5.64, 81.63, 0.931}, {"BEL", "Europe", "Belgium", 
  "2021-05-05", 1.003746*^6, 4119., 2969.571, 24406., 39., 38., 86607.356, 
  355.404, 256.227, 2105.851, 3.365, 3.279, 0.93, 757., 65.317, 2481., 
  214.071, "", "", "", "", 60088., 1.2823114*^7, 1106.431, 5.185, 49328., 
  4.256, 0.067, 14.9, "tests performed", 4.286514*^6, 3.333486*^6, 967020., 
  154563., 79176., 36.99, 28.76, 8.34, 6832., 54.63, 1.1589616*^7, 375.564, 
  41.8, 18.571, 12.849, 42658.576, 0.2, 114.898, 4.29, 25.1, 31.4, "", 5.64, 
  81.63, 0.931}, {"BEL", "Europe", "Belgium", "2021-05-06", 1.007264*^6, 
  3518., 2948.857, 24444., 38., 37., 86910.904, 303.548, 254.44, 2109.129, 
  3.279, 3.193, 0.93, 744., 64.195, 2402., 207.254, "", "", "", "", 63404., 
  1.2886518*^7, 1111.902, 5.471, 50609., 4.367, 0.066, 15.2, 
  "tests performed", 4.447944*^6, 3.421851*^6, 1.044896*^6, 161430., 87170., 
  38.38, 29.53, 9.02, 7521., 54.63, 1.1589616*^7, 375.564, 41.8, 18.571, 
  12.849, 42658.576, 0.2, 114.898, 4.29, 25.1, 31.4, "", 5.64, 81.63, 0.931}, 
 {"BEL", "Europe", "Belgium", "2021-05-07", 1.010987*^6, 3723., 2965.429, 
  24483., 39., 36.143, 87232.14, 321.236, 255.869, 2112.494, 3.365, 3.119, 
  0.93, 727., 62.729, 2307., 199.058, "", "", "", "", 63454., 1.2949972*^7, 
  1117.377, 5.475, 51544., 4.447, 0.065, 15.4, "tests performed", 
  4.602936*^6, 3.522293*^6, 1.103878*^6, 154992., 97596., 39.72, 30.39, 9.52, 
  8421., 54.63, 1.1589616*^7, 375.564, 41.8, 18.571, 12.849, 42658.576, 0.2, 
  114.898, 4.29, 25.1, 31.4, "", 5.64, 81.63, 0.931}, 
 {"BEL", "Europe", "Belgium", "2021-05-08", 1.014351*^6, 3364., 2988.143, 
  24511., 28., 36.143, 87522.399, 290.26, 257.829, 2114.91, 2.416, 3.119, 
  0.92, 707., 61.003, 2167., 186.978, "", "", "", "", 43280., 1.2993252*^7, 
  1121.112, 3.734, 52413., 4.522, 0.065, 15.4, "tests performed", 
  4.692646*^6, 3.602667*^6, 1.11492*^6, 89710., 103672., 40.49, 31.09, 9.62, 
  8945., 50.93, 1.1589616*^7, 375.564, 41.8, 18.571, 12.849, 42658.576, 0.2, 
  114.898, 4.29, 25.1, 31.4, "", 5.64, 81.63, 0.931}, 
 {"BEL", "Europe", "Belgium", "2021-05-09", 1.016609*^6, 2258., 3006.714, 
  24551., 40., 37.143, 87717.229, 194.83, 259.432, 2118.362, 3.451, 3.205, 
  0.91, 702., 60.571, 2172., 187.409, "", "", 1145.64, 98.851, 22508., 
  1.301576*^7, 1123.054, 1.942, 52633., 4.541, 0.064, 15.6, 
  "tests performed", 4.700552*^6, 3.610505*^6, 1.115023*^6, 7906., 104291., 
  40.56, 31.15, 9.62, 8999., 50.93, 1.1589616*^7, 375.564, 41.8, 18.571, 
  12.849, 42658.576, 0.2, 114.898, 4.29, 25.1, 31.4, "", 5.64, 81.63, 0.931}, 
 {"BEL", "Europe", "Belgium", "2021-05-10", 1.017876*^6, 1267., 2997.143, 
  24583., 32., 37.286, 87826.551, 109.322, 258.606, 2121.123, 2.761, 3.217, 
  0.89, 710., 61.262, 2253., 194.398, "", "", "", "", 45660., 1.306142*^7, 
  1126.993, 3.94, 52000., 4.487, 0.064, 15.6, "tests performed", 4.784412*^6, 
  3.689897*^6, 1.120851*^6, 83860., 105040., 41.28, 31.84, 9.67, 9063., 
  50.93, 1.1589616*^7, 375.564, 41.8, 18.571, 12.849, 42658.576, 0.2, 
  114.898, 4.29, 25.1, 31.4, "", 5.64, 81.63, 0.931}, 
 {"BEL", "Europe", "Belgium", "2021-05-11", 1.020332*^6, 2456., 2957.857, 
  24609., 26., 34.571, 88038.465, 211.914, 255.216, 2123.366, 2.243, 2.983, 
  0.88, 686., 59.191, 2108., 181.887, "", "", "", "", 64935., 1.3126355*^7, 
  1132.596, 5.603, 51904., 4.478, 0.061, 16.4, "tests performed", 
  4.852916*^6, 3.748527*^6, 1.13193*^6, 68504., 102995., 41.87, 32.34, 9.77, 
  8887., 50.93, 1.1589616*^7, 375.564, 41.8, 18.571, 12.849, 42658.576, 0.2, 
  114.898, 4.29, 25.1, 31.4, "", 5.64, 81.63, 0.931}, 
 {"BEL", "Europe", "Belgium", "2021-05-12", 1.023583*^6, 3251., 2833.857, 
  24630., 21., 32., 88318.975, 280.51, 244.517, 2125.178, 1.812, 2.761, 0.87, 
  660., 56.948, 2025., 174.725, "", "", "", "", 56505., 1.318286*^7, 
  1137.472, 4.875, 51392., 4.434, 0.06, 16.7, "tests performed", 4.945423*^6, 
  3.813614*^6, 1.160614*^6, 92507., 94130., 42.67, 32.91, 10.01, 8122., 
  50.93, 1.1589616*^7, 375.564, 41.8, 18.571, 12.849, 42658.576, 0.2, 
  114.898, 4.29, 25.1, 31.4, "", 5.64, 81.63, 0.931}, 
 {"BEL", "Europe", "Belgium", "2021-05-13", 1.026473*^6, 2890., 2744.143, 
  24645., 15., 28.714, 88568.336, 249.361, 236.776, 2126.473, 1.294, 2.478, 
  0.86, 644., 55.567, 1912., 164.975, "", "", "", "", 29695., 1.3212555*^7, 
  1140.034, 2.562, 46577., 4.019, 0.06, 16.7, "tests performed", 5.064084*^6, 
  3.852081*^6, 1.241135*^6, 118661., 88020., 43.7, 33.24, 10.71, 7595., 
  50.93, 1.1589616*^7, 375.564, 41.8, 18.571, 12.849, 42658.576, 0.2, 
  114.898, 4.29, 25.1, 31.4, "", 5.64, 81.63, 0.931}, 
 {"BEL", "Europe", "Belgium", "2021-05-14", 1.028104*^6, 1631., 2445.286, 
  24664., 19., 25.857, 88709.065, 140.729, 210.989, 2128.112, 1.639, 2.231, 
  0.85, 643., 55.481, 1917., 165.407, "", "", "", "", 40320., 1.3252875*^7, 
  1143.513, 3.479, 43272., 3.734, 0.059, 16.9, "tests performed", 
  5.208476*^6, 3.894329*^6, 1.344267*^6, 144392., 86506., 44.94, 33.6, 11.6, 
  7464., 50.93, 1.1589616*^7, 375.564, 41.8, 18.571, 12.849, 42658.576, 0.2, 
  114.898, 4.29, 25.1, 31.4, "", 5.64, 81.63, 0.931}, 
 {"BEL", "Europe", "Belgium", "2021-05-15", 1.030071*^6, 1967., 2245.714, 
  24686., 22., 25., 88878.786, 169.721, 193.77, 2130.01, 1.898, 2.157, 0.86, 
  621., 53.582, 1804., 155.657, "", "", "", "", 35823., 1.3288698*^7, 
  1146.604, 3.091, 42207., 3.642, 0.058, 17.2, "tests performed", 
  5.295808*^6, 3.926828*^6, 1.399372*^6, 87332., 86166., 45.69, 33.88, 12.07, 
  7435., 50.93, 1.1589616*^7, 375.564, 41.8, 18.571, 12.849, 42658.576, 0.2, 
  114.898, 4.29, 25.1, 31.4, "", 5.64, 81.63, 0.931}, 
 {"BEL", "Europe", "Belgium", "2021-05-16", 1.031923*^6, 1852., 2187.714, 
  24709., 23., 22.571, 89038.584, 159.798, 188.765, 2131.995, 1.985, 1.948, 
  0.88, 619., 53.41, 1802., 155.484, "", "", 972.638, 83.923, 19752., 
  1.330845*^7, 1148.308, 1.704, 41813., 3.608, 0.058, 17.2, 
  "tests performed", 5.301833*^6, 3.929063*^6, 1.403197*^6, 6025., 85897., 
  45.75, 33.9, 12.11, 7412., 50.93, 1.1589616*^7, 375.564, 41.8, 18.571, 
  12.849, 42658.576, 0.2, 114.898, 4.29, 25.1, 31.4, "", 5.64, 81.63, 0.931}, 
 {"BEL", "Europe", "Belgium", "2021-05-17", 1.032895*^6, 972., 2145.571, 
  24723., 14., 20., 89122.452, 83.868, 185.129, 2133.203, 1.208, 1.726, 0.89, 
  613., 52.892, 1857., 160.23, "", "", "", "", 41067., 1.3349517*^7, 
  1151.852, 3.543, 41157., 3.551, 0.057, 17.5, "tests performed", 
  5.409767*^6, 4.01486*^6, 1.428841*^6, 107934., 89336., 46.68, 34.64, 12.33, 
  7708., 50.93, 1.1589616*^7, 375.564, 41.8, 18.571, 12.849, 42658.576, 0.2, 
  114.898, 4.29, 25.1, 31.4, "", 5.64, 81.63, 0.931}, 
 {"BEL", "Europe", "Belgium", "2021-05-18", 1.034714*^6, 1819., 2054.571, 
  24749., 26., 20., 89279.403, 156.951, 177.277, 2135.446, 2.243, 1.726, 
  0.91, 595., 51.339, 1753., 151.256, "", "", "", "", 72368., 1.3421885*^7, 
  1158.096, 6.244, 42219., 3.643, 0.058, 17.2, "tests performed", 
  5.542622*^6, 4.117253*^6, 1.462671*^6, 132855., 98529., 47.82, 35.53, 
  12.62, 8501., 50.93, 1.1589616*^7, 375.564, 41.8, 18.571, 12.849, 
  42658.576, 0.2, 114.898, 4.29, 25.1, 31.4, "", 5.64, 81.63, 0.931}, 
 {"BEL", "Europe", "Belgium", "2021-05-19", 1.038514*^6, 3800., 2133., 
  24768., 19., 19.714, 89607.283, 327.88, 184.044, 2137.085, 1.639, 1.701, 
  0.92, 589., 50.821, 1702., 146.856, "", "", "", "", 64108., 1.3485993*^7, 
  1163.627, 5.532, 43305., 3.737, 0.057, 17.5, "tests performed", 
  5.683492*^6, 4.194883*^6, 1.529576*^6, 140870., 105438., 49.04, 36.2, 13.2, 
  9098., 50.93, 1.1589616*^7, 375.564, 41.8, 18.571, 12.849, 42658.576, 0.2, 
  114.898, 4.29, 25.1, 31.4, "", 5.64, 81.63, 0.931}, 
 {"BEL", "Europe", "Belgium", "2021-05-20", 1.041706*^6, 3192., 2176.143, 
  24794., 26., 21.286, 89882.702, 275.419, 187.767, 2139.329, 2.243, 1.837, 
  0.92, 562., 48.492, 1640., 141.506, "", "", "", "", 57716., 1.3543709*^7, 
  1168.607, 4.98, 47308., 4.082, 0.056, 17.9, "tests performed", 5.828521*^6, 
  4.263468*^6, 1.611219*^6, 145029., 109205., 50.29, 36.79, 13.9, 9423., 
  50.93, 1.1589616*^7, 375.564, 41.8, 18.571, 12.849, 42658.576, 0.2, 
  114.898, 4.29, 25.1, 31.4, "", 5.64, 81.63, 0.931}, 
 {"BEL", "Europe", "Belgium", "2021-05-21", 1.044612*^6, 2906., 2358.286, 
  24809., 15., 20.714, 90133.444, 250.742, 203.483, 2140.623, 1.294, 1.787, 
  0.91, 540., 46.593, 1600., 138.055, "", "", "", "", 54846., 1.3598555*^7, 
  1173.34, 4.732, 49383., 4.261, 0.055, 18.2, "tests performed", 5.955696*^6, 
  4.332955*^6, 1.672372*^6, 127175., 106746., 51.39, 37.39, 14.43, 9210., 
  50.93, 1.1589616*^7, 375.564, 41.8, 18.571, 12.849, 42658.576, 0.2, 
  114.898, 4.29, 25.1, 31.4, "", 5.64, 81.63, 0.931}, 
 {"BEL", "Europe", "Belgium", "2021-05-22", 1.047128*^6, 2516., 2436.714, 
  24823., 14., 19.571, 90350.534, 217.091, 210.25, 2141.831, 1.208, 1.689, 
  0.89, 544., 46.939, 1491., 128.65, "", "", "", "", 39206., 1.3637761*^7, 
  1176.722, 3.383, 49866., 4.303, 0.055, 18.2, "tests performed", 
  6.044473*^6, 4.377272*^6, 1.717362*^6, 88777., 106952., 52.15, 37.77, 
  14.82, 9228., 50.93, 1.1589616*^7, 375.564, 41.8, 18.571, 12.849, 
  42658.576, 0.2, 114.898, 4.29, 25.1, 31.4, "", 5.64, 81.63, 0.931}, 
 {"BEL", "Europe", "Belgium", "2021-05-23", 1.048881*^6, 1753., 2422.571, 
  24842., 19., 19., 90501.791, 151.256, 209.029, 2143.47, 1.639, 1.639, 0.88, 
  542., 46.766, 1501., 129.512, "", "", 834.839, 72.033, 21633., 
  1.3659394*^7, 1178.589, 1.867, 50135., 4.326, 0.054, 18.5, 
  "tests performed", 6.053976*^6, 4.38407*^6, 1.720106*^6, 9503., 107449., 
  52.24, 37.83, 14.84, 9271., 50.93, 1.1589616*^7, 375.564, 41.8, 18.571, 
  12.849, 42658.576, 0.2, 114.898, 4.29, 25.1, 31.4, "", 5.64, 81.63, 0.931}, 
 {"BEL", "Europe", "Belgium", "2021-05-24", 1.049822*^6, 941., 2418.143, 
  24853., 11., 18.571, 90582.984, 81.193, 208.647, 2144.42, 0.949, 1.602, 
  0.86, 542., 46.766, 1532., 132.187, "", "", "", "", 24926., 1.368432*^7, 
  1180.74, 2.151, 47829., 4.127, 0.054, 18.5, "tests performed", 6.115775*^6, 
  4.410551*^6, 1.756407*^6, 61799., 100858., 52.77, 38.06, 15.16, 8702., 
  50.93, 1.1589616*^7, 375.564, 41.8, 18.571, 12.849, 42658.576, 0.2, 
  114.898, 4.29, 25.1, 31.4, "", 5.64, 81.63, 0.931}, 
 {"BEL", "Europe", "Belgium", "2021-05-25", 1.050677*^6, 855., 2280.429, 
  24873., 20., 17.714, 90656.757, 73.773, 196.765, 2146.145, 1.726, 1.528, 
  0.85, 531., 45.817, 1547., 133.482, "", "", "", "", 51007., 1.3735327*^7, 
  1185.141, 4.401, 44777., 3.864, 0.051, 19.6, "tests performed", 
  6.214978*^6, 4.470047*^6, 1.802956*^6, 99203., 96051., 53.63, 38.57, 15.56, 
  8288., 50.93, 1.1589616*^7, 375.564, 41.8, 18.571, 12.849, 42658.576, 0.2, 
  114.898, 4.29, 25.1, 31.4, "", 5.64, 81.63, 0.931}, 
 {"BEL", "Europe", "Belgium", "2021-05-26", 1.052652*^6, 1975., 2019.714, 
  24889., 16., 17.286, 90827.168, 170.411, 174.269, 2147.526, 1.381, 1.491, 
  0.84, 508., 43.832, 1463., 126.234, "", "", "", "", 63249., 1.3798576*^7, 
  1190.598, 5.457, 44655., 3.853, 0.05, 20., "tests performed", 6.337107*^6, 
  4.505755*^6, 1.894289*^6, 122129., 93374., 54.68, 38.88, 16.34, 8057., 
  50.93, 1.1589616*^7, 375.564, 41.8, 18.571, 12.849, 42658.576, 0.2, 
  114.898, 4.29, 25.1, 31.4, "", 5.64, 81.63, 0.931}, 
 {"BEL", "Europe", "Belgium", "2021-05-27", 1.055543*^6, 2891., 1976.714, 
  24902., 13., 15.429, 91076.615, 249.447, 170.559, 2148.648, 1.122, 1.331, 
  0.85, 491., 42.366, 1366., 117.864, "", "", "", "", 54246., 1.3852822*^7, 
  1195.279, 4.681, 44159., 3.81, 0.048, 20.8, "tests performed", 6.475837*^6, 
  4.547008*^6, 1.996019*^6, 138730., 92474., 55.88, 39.23, 17.22, 7979., 
  50.93, 1.1589616*^7, 375.564, 41.8, 18.571, 12.849, 42658.576, 0.2, 
  114.898, 4.29, 25.1, 31.4, "", 5.64, 81.63, 0.931}, 
 {"BEL", "Europe", "Belgium", "2021-05-28", 1.057903*^6, 2360., 1898.714, 
  24910., 8., 14.429, 91280.246, 203.631, 163.829, 2149.338, 0.69, 1.245, 
  0.85, 469., 40.467, 1290., 111.307, "", "", "", "", 53270., 1.3906092*^7, 
  1199.875, 4.596, 43934., 3.791, 0.047, 21.3, "tests performed", 
  6.585059*^6, 4.585791*^6, 2.070413*^6, 109222., 89909., 56.82, 39.57, 
  17.86, 7758., 50.93, 1.1589616*^7, 375.564, 41.8, 18.571, 12.849, 
  42658.576, 0.2, 114.898, 4.29, 25.1, 31.4, "", 5.64, 81.63, 0.931}, 
 {"BEL", "Europe", "Belgium", "2021-05-29", 1.059763*^6, 1860., 1805., 
  24921., 11., 14., 91440.735, 160.488, 155.743, 2150.287, 0.949, 1.208, 
  0.84, 451., 38.914, 1206., 104.059, "", "", "", "", 37450., 1.3943542*^7, 
  1203.106, 3.231, 43683., 3.769, 0.046, 21.7, "tests performed", 
  6.674889*^6, 4.62847*^6, 2.119952*^6, 89830., 90059., 57.59, 39.94, 18.29, 
  7771., 50.93, 1.1589616*^7, 375.564, 41.8, 18.571, 12.849, 42658.576, 0.2, 
  114.898, 4.29, 25.1, 31.4, "", 5.64, 81.63, 0.931}, 
 {"BEL", "Europe", "Belgium", "2021-05-30", 1.0612*^6, 1437., 1759.857, 
  24940., 19., 14., 91564.725, 123.99, 151.848, 2151.926, 1.639, 1.208, 0.83, 
  443., 38.224, 1220., 105.267, "", "", 614.562, 53.027, 20735., 
  1.3964277*^7, 1204.896, 1.789, 43555., 3.758, 0.046, 21.7, 
  "tests performed", 6.686285*^6, 4.632852*^6, 2.127081*^6, 11396., 90330., 
  57.69, 39.97, 18.35, 7794., 50.93, 1.1589616*^7, 375.564, 41.8, 18.571, 
  12.849, 42658.576, 0.2, 114.898, 4.29, 25.1, 31.4, "", 5.64, 81.63, 0.931}, 
 {"BEL", "Europe", "Belgium", "2021-05-31", 1.062001*^6, 801., 1739.857, 
  24955., 15., 14.571, 91633.838, 69.114, 150.122, 2153.221, 1.294, 1.257, 
  0.82, 439., 37.879, 1233., 106.388, "", "", "", "", 49468., 1.4013745*^7, 
  1209.164, 4.268, 47061., 4.061, 0.044, 22.7, "tests performed", 
  6.806118*^6, 4.69882*^6, 2.184205*^6, 119833., 98620., 58.73, 40.54, 18.85, 
  8509., 50.93, 1.1589616*^7, 375.564, 41.8, 18.571, 12.849, 42658.576, 0.2, 
  114.898, 4.29, 25.1, 31.4, "", 5.64, 81.63, 0.931}, 
 {"BEL", "Europe", "Belgium", "2021-06-01", 1.063499*^6, 1498., 1831.714, 
  24968., 13., 13.571, 91763.092, 129.254, 158.048, 2154.342, 1.122, 1.171, 
  0.81, 403., 34.773, 1161., 100.176, "", "", "", "", 54173., 1.4067918*^7, 
  1213.838, 4.674, 47513., 4.1, 0.044, 22.7, "tests performed", 6.908757*^6, 
  4.76389*^6, 2.23063*^6, 102639., 99111., 59.61, 41.1, 19.25, 8552., 50.93, 
  1.1589616*^7, 375.564, 41.8, 18.571, 12.849, 42658.576, 0.2, 114.898, 4.29, 
  25.1, 31.4, "", 5.64, 81.63, 0.931}, {"BEL", "Europe", "Belgium", 
  "2021-06-02", 1.065358*^6, 1859., 1815.143, 24982., 14., 13.286, 91923.494, 
  160.402, 156.618, 2155.55, 1.208, 1.146, 0.79, "", "", "", "", "", "", "", 
  "", 50393., 1.4118311*^7, 1218.186, 4.348, 45676., 3.941, 0.041, 24.4, 
  "tests performed", 7.074507*^6, 4.843174*^6, 2.320116*^6, 165750., 105343., 
  61.04, 41.79, 20.02, 9089., 50.93, 1.1589616*^7, 375.564, 41.8, 18.571, 
  12.849, 42658.576, 0.2, 114.898, 4.29, 25.1, 31.4, "", 5.64, 81.63, 0.931}, 
 {"BEL", "Europe", "Belgium", "2021-06-03", 1.066957*^6, 1599., 1630.571, 
  24995., 13., 13.286, 92061.463, 137.968, 140.692, 2156.672, 1.122, 1.146, 
  0.78, "", "", "", "", "", "", "", "", 49207., 1.4167518*^7, 1222.432, 
  4.246, 44957., 3.879, 0.039, 25.6, "tests performed", 7.259758*^6, 
  4.935482*^6, 2.416246*^6, 185251., 111989., 62.64, 42.59, 20.85, 9663., 
  50.93, 1.1589616*^7, 375.564, 41.8, 18.571, 12.849, 42658.576, 0.2, 
  114.898, 4.29, 25.1, 31.4, "", 5.64, 81.63, 0.931}, 
 {"BEL", "Europe", "Belgium", "2021-06-04", 1.068406*^6, 1449., 1500.429, 
  25014., 19., 14.857, 92186.488, 125.026, 129.463, 2158.311, 1.639, 1.282, 
  0.78, "", "", "", "", "", "", "", "", 49264., 1.4216782*^7, 1226.683, 
  4.251, 44384., 3.83, 0.037, 27., "tests performed", 7.409403*^6, 
  5.015197*^6, 2.488776*^6, 149645., 117763., 63.93, 43.27, 21.47, 10161., 
  50.93, 1.1589616*^7, 375.564, 41.8, 18.571, 12.849, 42658.576, 0.2, 
  114.898, 4.29, 25.1, 31.4, "", 5.64, 81.63, 0.931}, 
 {"BEL", "Europe", "Belgium", "2021-06-05", 1.069874*^6, 1468., 1444.429, 
  25019., 5., 14., 92313.153, 126.665, 124.631, 2158.743, 0.431, 1.208, 0.78, 
  "", "", "", "", "", "", "", "", 38285., 1.4255067*^7, 1229.986, 3.303, 
  44504., 3.84, 0.035, 28.6, "tests performed", 7.546409*^6, 5.103105*^6, 
  2.539732*^6, 137006., 124503., 65.11, 44.03, 21.91, 10743., "", 
  1.1589616*^7, 375.564, 41.8, 18.571, 12.849, 42658.576, 0.2, 114.898, 4.29, 
  25.1, 31.4, "", 5.64, 81.63, 0.931}, {"BEL", "Europe", "Belgium", 
  "2021-06-06", 1.070802*^6, 928., 1371.714, 25033., 14., 13.286, 92393.225, 
  80.072, 118.357, 2159.951, 1.208, 1.146, 0.78, "", "", "", "", "", "", "", 
  "", 19079., 1.4274146*^7, 1231.632, 1.646, 44267., 3.82, 0.034, 29.4, 
  "tests performed", 7.576848*^6, 5.128204*^6, 2.545591*^6, 30439., 127223., 
  65.38, 44.25, 21.96, 10977., "", 1.1589616*^7, 375.564, 41.8, 18.571, 
  12.849, 42658.576, 0.2, 114.898, 4.29, 25.1, 31.4, "", 5.64, 81.63, 0.931}, 
 {"BEL", "Europe", "Belgium", "2021-06-07", 1.071271*^6, 469., 1324.286, 
  25041., 8., 12.286, 92433.692, 40.467, 114.265, 2160.641, 0.69, 1.06, "", 
  "", "", "", "", "", "", "", "", "", "", "", "", "", "", "", "", "", 
  7.673969*^6, 5.189472*^6, 2.587467*^6, 97121., 123979., 66.21, 44.78, 
  22.33, 10697., "", 1.1589616*^7, 375.564, 41.8, 18.571, 12.849, 42658.576, 
  0.2, 114.898, 4.29, 25.1, 31.4, "", 5.64, 81.63, 0.931}, 
 {"BLZ", "North America", "Belize", "2020-03-23", 1., 1., "", "", "", "", 
  2.515, 2.515, "", "", "", "", "", "", "", "", "", "", "", "", "", "", "", 
  "", "", "", "", "", "", "", "", "", "", "", "", "", "", "", "", 54.63, 
  397621., 16.426, 25., 3.853, 2.279, 7824.362, "", 176.957, 17.11, "", "", 
  90.083, 1.3, 74.62, 0.716}, {"BLZ", "North America", "Belize", 
  "2020-03-24", 1., 0., "", "", "", "", 2.515, 0., "", "", "", "", "", "", 
  "", "", "", "", "", "", "", "", "", "", "", "", "", "", "", "", "", "", "", 
  "", "", "", "", "", "", 54.63, 397621., 16.426, 25., 3.853, 2.279, 
  7824.362, "", 176.957, 17.11, "", "", 90.083, 1.3, 74.62, 0.716}, 
 {"BLZ", "North America", "Belize", "2020-03-25", 2., 1., "", "", "", "", 
  5.03, 2.515, "", "", "", "", "", "", "", "", "", "", "", "", "", "", "", 
  "", "", "", "", "", "", "", "", "", "", "", "", "", "", "", "", 54.63, 
  397621., 16.426, 25., 3.853, 2.279, 7824.362, "", 176.957, 17.11, "", "", 
  90.083, 1.3, 74.62, 0.716}, {"BLZ", "North America", "Belize", 
  "2020-03-26", 2., 0., "", "", "", "", 5.03, 0., "", "", "", "", "", "", "", 
  "", "", "", "", "", "", "", "", "", "", "", "", "", "", "", "", "", "", "", 
  "", "", "", "", "", 54.63, 397621., 16.426, 25., 3.853, 2.279, 7824.362, 
  "", 176.957, 17.11, "", "", 90.083, 1.3, 74.62, 0.716}, 
 {"BLZ", "North America", "Belize", "2020-03-27", 2., 0., "", "", "", "", 
  5.03, 0., "", "", "", "", "", "", "", "", "", "", "", "", "", "", "", "", 
  "", "", "", "", "", "", "", "", "", "", "", "", "", "", "", 54.63, 397621., 
  16.426, 25., 3.853, 2.279, 7824.362, "", 176.957, 17.11, "", "", 90.083, 
  1.3, 74.62, 0.716}, {"BLZ", "North America", "Belize", "2020-03-28", 2., 
  0., 0.286, "", "", 0., 5.03, 0., 0.719, "", "", 0., "", "", "", "", "", "", 
  "", "", "", "", "", "", "", "", "", "", "", "", "", "", "", "", "", "", "", 
  "", "", 54.63, 397621., 16.426, 25., 3.853, 2.279, 7824.362, "", 176.957, 
  17.11, "", "", 90.083, 1.3, 74.62, 0.716}, {"BLZ", "North America", 
  "Belize", "2020-03-29", 2., 0., 0.286, "", "", 0., 5.03, 0., 0.719, "", "", 
  0., "", "", "", "", "", "", "", "", "", "", "", "", "", "", "", "", "", "", 
  "", "", "", "", "", "", "", "", "", 54.63, 397621., 16.426, 25., 3.853, 
  2.279, 7824.362, "", 176.957, 17.11, "", "", 90.083, 1.3, 74.62, 0.716}, 
 {"BLZ", "North America", "Belize", "2020-03-30", 3., 1., 0.286, "", "", 0., 
  7.545, 2.515, 0.719, "", "", 0., "", "", "", "", "", "", "", "", "", "", 
  "", "", "", "", "", "", "", "", "", "", "", "", "", "", "", "", "", 54.63, 
  397621., 16.426, 25., 3.853, 2.279, 7824.362, "", 176.957, 17.11, "", "", 
  90.083, 1.3, 74.62, 0.716}, {"BLZ", "North America", "Belize", 
  "2020-03-31", 3., 0., 0.286, "", "", 0., 7.545, 0., 0.719, "", "", 0., "", 
  "", "", "", "", "", "", "", "", "", "", "", "", "", "", "", "", "", "", "", 
  "", "", "", "", "", "", "", 54.63, 397621., 16.426, 25., 3.853, 2.279, 
  7824.362, "", 176.957, 17.11, "", "", 90.083, 1.3, 74.62, 0.716}, 
 {"BLZ", "North America", "Belize", "2020-04-01", 3., 0., 0.143, "", "", 0., 
  7.545, 0., 0.359, "", "", 0., "", "", "", "", "", "", "", "", "", "", "", 
  "", "", "", "", "", "", "", "", "", "", "", "", "", "", "", "", 75., 
  397621., 16.426, 25., 3.853, 2.279, 7824.362, "", 176.957, 17.11, "", "", 
  90.083, 1.3, 74.62, 0.716}, {"BLZ", "North America", "Belize", 
  "2020-04-02", 3., 0., 0.143, "", "", 0., 7.545, 0., 0.359, "", "", 0., "", 
  "", "", "", "", "", "", "", "", "", "", "", "", "", "", "", "", "", "", "", 
  "", "", "", "", "", "", "", 75., 397621., 16.426, 25., 3.853, 2.279, 
  7824.362, "", 176.957, 17.11, "", "", 90.083, 1.3, 74.62, 0.716}, 
 {"BLZ", "North America", "Belize", "2020-04-03", 4., 1., 0.286, "", "", 0., 
  10.06, 2.515, 0.719, "", "", 0., "", "", "", "", "", "", "", "", "", "", 
  "", "", "", "", "", "", "", "", "", "", "", "", "", "", "", "", "", 75., 
  397621., 16.426, 25., 3.853, 2.279, 7824.362, "", 176.957, 17.11, "", "", 
  90.083, 1.3, 74.62, 0.716}, {"BLZ", "North America", "Belize", 
  "2020-04-04", 4., 0., 0.286, "", "", 0., 10.06, 0., 0.719, "", "", 0., "", 
  "", "", "", "", "", "", "", "", "", "", "", "", "", "", "", "", "", "", "", 
  "", "", "", "", "", "", "", 75., 397621., 16.426, 25., 3.853, 2.279, 
  7824.362, "", 176.957, 17.11, "", "", 90.083, 1.3, 74.62, 0.716}, 
 {"BLZ", "North America", "Belize", "2020-04-05", 5., 1., 0.429, "", "", 0., 
  12.575, 2.515, 1.078, "", "", 0., "", "", "", "", "", "", "", "", "", "", 
  "", "", "", "", "", "", "", "", "", "", "", "", "", "", "", "", "", 75., 
  397621., 16.426, 25., 3.853, 2.279, 7824.362, "", 176.957, 17.11, "", "", 
  90.083, 1.3, 74.62, 0.716}, {"BLZ", "North America", "Belize", 
  "2020-04-06", 7., 2., 0.571, 1., 1., 0.143, 17.605, 5.03, 1.437, 2.515, 
  2.515, 0.359, "", "", "", "", "", "", "", "", "", "", "", "", "", "", "", 
  "", "", "", "", "", "", "", "", "", "", "", "", 75., 397621., 16.426, 25., 
  3.853, 2.279, 7824.362, "", 176.957, 17.11, "", "", 90.083, 1.3, 74.62, 
  0.716}, {"BLZ", "North America", "Belize", "2020-04-07", 7., 0., 0.571, 1., 
  0., 0.143, 17.605, 0., 1.437, 2.515, 0., 0.359, "", "", "", "", "", "", "", 
  "", "", "", "", "", "", "", "", "", "", "", "", "", "", "", "", "", "", "", 
  "", 75., 397621., 16.426, 25., 3.853, 2.279, 7824.362, "", 176.957, 17.11, 
  "", "", 90.083, 1.3, 74.62, 0.716}, {"BLZ", "North America", "Belize", 
  "2020-04-08", 8., 1., 0.714, 1., 0., 0.143, 20.12, 2.515, 1.796, 2.515, 0., 
  0.359, "", "", "", "", "", "", "", "", "", "", "", "", "", "", "", "", "", 
  "", "", "", "", "", "", "", "", "", "", 75., 397621., 16.426, 25., 3.853, 
  2.279, 7824.362, "", 176.957, 17.11, "", "", 90.083, 1.3, 74.62, 0.716}, 
 {"BLZ", "North America", "Belize", "2020-04-09", 9., 1., 0.857, 1., 0., 
  0.143, 22.635, 2.515, 2.156, 2.515, 0., 0.359, "", "", "", "", "", "", "", 
  "", "", "", "", "", "", "", "", "", "", "", "", "", "", "", "", "", "", "", 
  "", 75., 397621., 16.426, 25., 3.853, 2.279, 7824.362, "", 176.957, 17.11, 
  "", "", 90.083, 1.3, 74.62, 0.716}, {"BLZ", "North America", "Belize", 
  "2020-04-10", 10., 1., 0.857, 2., 1., 0.286, 25.15, 2.515, 2.156, 5.03, 
  2.515, 0.719, "", "", "", "", "", "", "", "", "", "", "", "", "", "", "", 
  "", "", "", "", "", "", "", "", "", "", "", "", 75., 397621., 16.426, 25., 
  3.853, 2.279, 7824.362, "", 176.957, 17.11, "", "", 90.083, 1.3, 74.62, 
  0.716}, {"BLZ", "North America", "Belize", "2020-04-11", 13., 3., 1.286, 
  2., 0., 0.286, 32.694, 7.545, 3.234, 5.03, 0., 0.719, "", "", "", "", "", 
  "", "", "", "", "", "", "", "", "", "", "", "", "", "", "", "", "", "", "", 
  "", "", "", 75., 397621., 16.426, 25., 3.853, 2.279, 7824.362, "", 176.957, 
  17.11, "", "", 90.083, 1.3, 74.62, 0.716}, {"BLZ", "North America", 
  "Belize", "2020-04-12", 14., 1., 1.286, 2., 0., 0.286, 35.209, 2.515, 
  3.234, 5.03, 0., 0.719, "", "", "", "", "", "", "", "", "", "", "", "", "", 
  "", "", "", "", "", "", "", "", "", "", "", "", "", "", 75., 397621., 
  16.426, 25., 3.853, 2.279, 7824.362, "", 176.957, 17.11, "", "", 90.083, 
  1.3, 74.62, 0.716}, {"BLZ", "North America", "Belize", "2020-04-13", 18., 
  4., 1.571, 2., 0., 0.143, 45.269, 10.06, 3.952, 5.03, 0., 0.359, "", "", 
  "", "", "", "", "", "", "", "", "", "", "", "", "", "", "", "", "", "", "", 
  "", "", "", "", "", "", 75., 397621., 16.426, 25., 3.853, 2.279, 7824.362, 
  "", 176.957, 17.11, "", "", 90.083, 1.3, 74.62, 0.716}, 
 {"BLZ", "North America", "Belize", "2020-04-14", 18., 0., 1.571, 2., 0., 
  0.143, 45.269, 0., 3.952, 5.03, 0., 0.359, "", "", "", "", "", "", "", "", 
  "", "", "", "", "", "", "", "", "", "", "", "", "", "", "", "", "", "", "", 
  75., 397621., 16.426, 25., 3.853, 2.279, 7824.362, "", 176.957, 17.11, "", 
  "", 90.083, 1.3, 74.62, 0.716}, {"BLZ", "North America", "Belize", 
  "2020-04-15", 18., 0., 1.429, 2., 0., 0.143, 45.269, 0., 3.593, 5.03, 0., 
  0.359, "", "", "", "", "", "", "", "", "", "", "", "", "", "", "", "", "", 
  "", "", "", "", "", "", "", "", "", "", 75., 397621., 16.426, 25., 3.853, 
  2.279, 7824.362, "", 176.957, 17.11, "", "", 90.083, 1.3, 74.62, 0.716}, 
 {"BLZ", "North America", "Belize", "2020-04-16", 18., 0., 1.286, 2., 0., 
  0.143, 45.269, 0., 3.234, 5.03, 0., 0.359, "", "", "", "", "", "", "", "", 
  "", "", "", "", "", "", "", "", "", "", "", "", "", "", "", "", "", "", "", 
  75., 397621., 16.426, 25., 3.853, 2.279, 7824.362, "", 176.957, 17.11, "", 
  "", 90.083, 1.3, 74.62, 0.716}, {"BLZ", "North America", "Belize", 
  "2020-04-17", 18., 0., 1.143, 2., 0., 0., 45.269, 0., 2.874, 5.03, 0., 0., 
  "", "", "", "", "", "", "", "", "", "", "", "", "", "", "", "", "", "", "", 
  "", "", "", "", "", "", "", "", 75., 397621., 16.426, 25., 3.853, 2.279, 
  7824.362, "", 176.957, 17.11, "", "", 90.083, 1.3, 74.62, 0.716}, 
 {"BLZ", "North America", "Belize", "2020-04-18", 18., 0., 0.714, 2., 0., 0., 
  45.269, 0., 1.796, 5.03, 0., 0., "", "", "", "", "", "", "", "", "", "", 
  "", "", "", "", "", "", "", "", "", "", "", "", "", "", "", "", "", 75., 
  397621., 16.426, 25., 3.853, 2.279, 7824.362, "", 176.957, 17.11, "", "", 
  90.083, 1.3, 74.62, 0.716}, {"BLZ", "North America", "Belize", 
  "2020-04-19", 18., 0., 0.571, 2., 0., 0., 45.269, 0., 1.437, 5.03, 0., 0., 
  "", "", "", "", "", "", "", "", "", "", "", "", "", "", "", "", "", "", "", 
  "", "", "", "", "", "", "", "", 75., 397621., 16.426, 25., 3.853, 2.279, 
  7824.362, "", 176.957, 17.11, "", "", 90.083, 1.3, 74.62, 0.716}, 
 {"BLZ", "North America", "Belize", "2020-04-20", 18., 0., 0., 2., 0., 0., 
  45.269, 0., 0., 5.03, 0., 0., "", "", "", "", "", "", "", "", "", "", "", 
  "", "", "", "", "", "", "", "", "", "", "", "", "", "", "", "", 75., 
  397621., 16.426, 25., 3.853, 2.279, 7824.362, "", 176.957, 17.11, "", "", 
  90.083, 1.3, 74.62, 0.716}, {"BLZ", "North America", "Belize", 
  "2020-04-21", 18., 0., 0., 2., 0., 0., 45.269, 0., 0., 5.03, 0., 0., "", 
  "", "", "", "", "", "", "", "", "", "", "", "", "", "", "", "", "", "", "", 
  "", "", "", "", "", "", "", 75., 397621., 16.426, 25., 3.853, 2.279, 
  7824.362, "", 176.957, 17.11, "", "", 90.083, 1.3, 74.62, 0.716}, 
 {"BLZ", "North America", "Belize", "2020-04-22", 18., 0., 0., 2., 0., 0., 
  45.269, 0., 0., 5.03, 0., 0., "", "", "", "", "", "", "", "", "", "", "", 
  "", "", "", "", "", "", "", "", "", "", "", "", "", "", "", "", 75., 
  397621., 16.426, 25., 3.853, 2.279, 7824.362, "", 176.957, 17.11, "", "", 
  90.083, 1.3, 74.62, 0.716}, {"BLZ", "North America", "Belize", 
  "2020-04-23", 18., 0., 0., 2., 0., 0., 45.269, 0., 0., 5.03, 0., 0., "", 
  "", "", "", "", "", "", "", "", "", "", "", "", "", "", "", "", "", "", "", 
  "", "", "", "", "", "", "", 75., 397621., 16.426, 25., 3.853, 2.279, 
  7824.362, "", 176.957, 17.11, "", "", 90.083, 1.3, 74.62, 0.716}, 
 {"BLZ", "North America", "Belize", "2020-04-24", 18., 0., 0., 2., 0., 0., 
  45.269, 0., 0., 5.03, 0., 0., "", "", "", "", "", "", "", "", "", "", "", 
  "", "", "", "", "", "", "", "", "", "", "", "", "", "", "", "", 75., 
  397621., 16.426, 25., 3.853, 2.279, 7824.362, "", 176.957, 17.11, "", "", 
  90.083, 1.3, 74.62, 0.716}, {"BLZ", "North America", "Belize", 
  "2020-04-25", 18., 0., 0., 2., 0., 0., 45.269, 0., 0., 5.03, 0., 0., "", 
  "", "", "", "", "", "", "", "", "", "", "", "", "", "", "", "", "", "", "", 
  "", "", "", "", "", "", "", 75., 397621., 16.426, 25., 3.853, 2.279, 
  7824.362, "", 176.957, 17.11, "", "", 90.083, 1.3, 74.62, 0.716}, 
 {"BLZ", "North America", "Belize", "2020-04-26", 18., 0., 0., 2., 0., 0., 
  45.269, 0., 0., 5.03, 0., 0., "", "", "", "", "", "", "", "", "", "", "", 
  "", "", "", "", "", "", "", "", "", "", "", "", "", "", "", "", 75., 
  397621., 16.426, 25., 3.853, 2.279, 7824.362, "", 176.957, 17.11, "", "", 
  90.083, 1.3, 74.62, 0.716}, {"BLZ", "North America", "Belize", 
  "2020-04-27", 18., 0., 0., 2., 0., 0., 45.269, 0., 0., 5.03, 0., 0., "", 
  "", "", "", "", "", "", "", "", "", "", "", "", "", "", "", "", "", "", "", 
  "", "", "", "", "", "", "", 76.85, 397621., 16.426, 25., 3.853, 2.279, 
  7824.362, "", 176.957, 17.11, "", "", 90.083, 1.3, 74.62, 0.716}, 
 {"BLZ", "North America", "Belize", "2020-04-28", 18., 0., 0., 2., 0., 0., 
  45.269, 0., 0., 5.03, 0., 0., "", "", "", "", "", "", "", "", "", "", "", 
  "", "", "", "", "", "", "", "", "", "", "", "", "", "", "", "", 76.85, 
  397621., 16.426, 25., 3.853, 2.279, 7824.362, "", 176.957, 17.11, "", "", 
  90.083, 1.3, 74.62, 0.716}, {"BLZ", "North America", "Belize", 
  "2020-04-29", 18., 0., 0., 2., 0., 0., 45.269, 0., 0., 5.03, 0., 0., "", 
  "", "", "", "", "", "", "", "", "", "", "", "", "", "", "", "", "", "", "", 
  "", "", "", "", "", "", "", 76.85, 397621., 16.426, 25., 3.853, 2.279, 
  7824.362, "", 176.957, 17.11, "", "", 90.083, 1.3, 74.62, 0.716}, 
 {"BLZ", "North America", "Belize", "2020-04-30", 18., 0., 0., 2., 0., 0., 
  45.269, 0., 0., 5.03, 0., 0., "", "", "", "", "", "", "", "", "", "", "", 
  "", "", "", "", "", "", "", "", "", "", "", "", "", "", "", "", 76.85, 
  397621., 16.426, 25., 3.853, 2.279, 7824.362, "", 176.957, 17.11, "", "", 
  90.083, 1.3, 74.62, 0.716}, {"BLZ", "North America", "Belize", 
  "2020-05-01", 18., 0., 0., 2., 0., 0., 45.269, 0., 0., 5.03, 0., 0., "", 
  "", "", "", "", "", "", "", "", "", "", "", "", "", "", "", "", "", "", "", 
  "", "", "", "", "", "", "", 76.85, 397621., 16.426, 25., 3.853, 2.279, 
  7824.362, "", 176.957, 17.11, "", "", 90.083, 1.3, 74.62, 0.716}, 
 {"BLZ", "North America", "Belize", "2020-05-02", 18., 0., 0., 2., 0., 0., 
  45.269, 0., 0., 5.03, 0., 0., "", "", "", "", "", "", "", "", "", "", "", 
  "", "", "", "", "", "", "", "", "", "", "", "", "", "", "", "", 76.85, 
  397621., 16.426, 25., 3.853, 2.279, 7824.362, "", 176.957, 17.11, "", "", 
  90.083, 1.3, 74.62, 0.716}, {"BLZ", "North America", "Belize", 
  "2020-05-03", 18., 0., 0., 2., 0., 0., 45.269, 0., 0., 5.03, 0., 0., "", 
  "", "", "", "", "", "", "", "", "", "", "", "", "", "", "", "", "", "", "", 
  "", "", "", "", "", "", "", 76.85, 397621., 16.426, 25., 3.853, 2.279, 
  7824.362, "", 176.957, 17.11, "", "", 90.083, 1.3, 74.62, 0.716}, 
 {"BLZ", "North America", "Belize", "2020-05-04", 18., 0., 0., 2., 0., 0., 
  45.269, 0., 0., 5.03, 0., 0., "", "", "", "", "", "", "", "", "", "", "", 
  "", "", "", "", "", "", "", "", "", "", "", "", "", "", "", "", 76.85, 
  397621., 16.426, 25., 3.853, 2.279, 7824.362, "", 176.957, 17.11, "", "", 
  90.083, 1.3, 74.62, 0.716}, {"BLZ", "North America", "Belize", 
  "2020-05-05", 18., 0., 0., 2., 0., 0., 45.269, 0., 0., 5.03, 0., 0., "", 
  "", "", "", "", "", "", "", "", "", "", "", "", "", "", "", "", "", "", "", 
  "", "", "", "", "", "", "", 76.85, 397621., 16.426, 25., 3.853, 2.279, 
  7824.362, "", 176.957, 17.11, "", "", 90.083, 1.3, 74.62, 0.716}, 
 {"BLZ", "North America", "Belize", "2020-05-06", 18., 0., 0., 2., 0., 0., 
  45.269, 0., 0., 5.03, 0., 0., "", "", "", "", "", "", "", "", "", "", "", 
  "", "", "", "", "", "", "", "", "", "", "", "", "", "", "", "", 76.85, 
  397621., 16.426, 25., 3.853, 2.279, 7824.362, "", 176.957, 17.11, "", "", 
  90.083, 1.3, 74.62, 0.716}, {"BLZ", "North America", "Belize", 
  "2020-05-07", 18., 0., 0., 2., 0., 0., 45.269, 0., 0., 5.03, 0., 0., "", 
  "", "", "", "", "", "", "", "", "", "", "", "", "", "", "", "", "", "", "", 
  "", "", "", "", "", "", "", 76.85, 397621., 16.426, 25., 3.853, 2.279, 
  7824.362, "", 176.957, 17.11, "", "", 90.083, 1.3, 74.62, 0.716}, 
 {"BLZ", "North America", "Belize", "2020-05-08", 18., 0., 0., 2., 0., 0., 
  45.269, 0., 0., 5.03, 0., 0., "", "", "", "", "", "", "", "", "", "", "", 
  "", "", "", "", "", "", "", "", "", "", "", "", "", "", "", "", 76.85, 
  397621., 16.426, 25., 3.853, 2.279, 7824.362, "", 176.957, 17.11, "", "", 
  90.083, 1.3, 74.62, 0.716}, {"BLZ", "North America", "Belize", 
  "2020-05-09", 18., 0., 0., 2., 0., 0., 45.269, 0., 0., 5.03, 0., 0., "", 
  "", "", "", "", "", "", "", "", "", "", "", "", "", "", "", "", "", "", "", 
  "", "", "", "", "", "", "", 76.85, 397621., 16.426, 25., 3.853, 2.279, 
  7824.362, "", 176.957, 17.11, "", "", 90.083, 1.3, 74.62, 0.716}, 
 {"BLZ", "North America", "Belize", "2020-05-10", 18., 0., 0., 2., 0., 0., 
  45.269, 0., 0., 5.03, 0., 0., "", "", "", "", "", "", "", "", "", "", "", 
  "", "", "", "", "", "", "", "", "", "", "", "", "", "", "", "", 76.85, 
  397621., 16.426, 25., 3.853, 2.279, 7824.362, "", 176.957, 17.11, "", "", 
  90.083, 1.3, 74.62, 0.716}, {"BLZ", "North America", "Belize", 
  "2020-05-11", 18., 0., 0., 2., 0., 0., 45.269, 0., 0., 5.03, 0., 0., "", 
  "", "", "", "", "", "", "", "", "", "", "", "", "", "", "", "", "", "", "", 
  "", "", "", "", "", "", "", 76.85, 397621., 16.426, 25., 3.853, 2.279, 
  7824.362, "", 176.957, 17.11, "", "", 90.083, 1.3, 74.62, 0.716}, 
 {"BLZ", "North America", "Belize", "2020-05-12", 18., 0., 0., 2., 0., 0., 
  45.269, 0., 0., 5.03, 0., 0., "", "", "", "", "", "", "", "", "", "", "", 
  "", "", "", "", "", "", "", "", "", "", "", "", "", "", "", "", 76.85, 
  397621., 16.426, 25., 3.853, 2.279, 7824.362, "", 176.957, 17.11, "", "", 
  90.083, 1.3, 74.62, 0.716}, {"BLZ", "North America", "Belize", 
  "2020-05-13", 18., 0., 0., 2., 0., 0., 45.269, 0., 0., 5.03, 0., 0., "", 
  "", "", "", "", "", "", "", "", "", "", "", "", "", "", "", "", "", "", "", 
  "", "", "", "", "", "", "", 76.85, 397621., 16.426, 25., 3.853, 2.279, 
  7824.362, "", 176.957, 17.11, "", "", 90.083, 1.3, 74.62, 0.716}, 
 {"BLZ", "North America", "Belize", "2020-05-14", 18., 0., 0., 2., 0., 0., 
  45.269, 0., 0., 5.03, 0., 0., "", "", "", "", "", "", "", "", "", "", "", 
  "", "", "", "", "", "", "", "", "", "", "", "", "", "", "", "", 76.85, 
  397621., 16.426, 25., 3.853, 2.279, 7824.362, "", 176.957, 17.11, "", "", 
  90.083, 1.3, 74.62, 0.716}, {"BLZ", "North America", "Belize", 
  "2020-05-15", 18., 0., 0., 2., 0., 0., 45.269, 0., 0., 5.03, 0., 0., "", 
  "", "", "", "", "", "", "", "", "", "", "", "", "", "", "", "", "", "", "", 
  "", "", "", "", "", "", "", 85.19, 397621., 16.426, 25., 3.853, 2.279, 
  7824.362, "", 176.957, 17.11, "", "", 90.083, 1.3, 74.62, 0.716}, 
 {"BLZ", "North America", "Belize", "2020-05-16", 18., 0., 0., 2., 0., 0., 
  45.269, 0., 0., 5.03, 0., 0., "", "", "", "", "", "", "", "", "", "", "", 
  "", "", "", "", "", "", "", "", "", "", "", "", "", "", "", "", 85.19, 
  397621., 16.426, 25., 3.853, 2.279, 7824.362, "", 176.957, 17.11, "", "", 
  90.083, 1.3, 74.62, 0.716}, {"BLZ", "North America", "Belize", 
  "2020-05-17", 18., 0., 0., 2., 0., 0., 45.269, 0., 0., 5.03, 0., 0., "", 
  "", "", "", "", "", "", "", "", "", "", "", "", "", "", "", "", "", "", "", 
  "", "", "", "", "", "", "", 85.19, 397621., 16.426, 25., 3.853, 2.279, 
  7824.362, "", 176.957, 17.11, "", "", 90.083, 1.3, 74.62, 0.716}, 
 {"BLZ", "North America", "Belize", "2020-05-18", 18., 0., 0., 2., 0., 0., 
  45.269, 0., 0., 5.03, 0., 0., "", "", "", "", "", "", "", "", "", "", "", 
  "", "", "", "", "", "", "", "", "", "", "", "", "", "", "", "", 85.19, 
  397621., 16.426, 25., 3.853, 2.279, 7824.362, "", 176.957, 17.11, "", "", 
  90.083, 1.3, 74.62, 0.716}, {"BLZ", "North America", "Belize", 
  "2020-05-19", 18., 0., 0., 2., 0., 0., 45.269, 0., 0., 5.03, 0., 0., "", 
  "", "", "", "", "", "", "", "", "", "", "", "", "", "", "", "", "", "", "", 
  "", "", "", "", "", "", "", 85.19, 397621., 16.426, 25., 3.853, 2.279, 
  7824.362, "", 176.957, 17.11, "", "", 90.083, 1.3, 74.62, 0.716}, 
 {"BLZ", "North America", "Belize", "2020-05-20", 18., 0., 0., 2., 0., 0., 
  45.269, 0., 0., 5.03, 0., 0., "", "", "", "", "", "", "", "", "", "", "", 
  "", "", "", "", "", "", "", "", "", "", "", "", "", "", "", "", 85.19, 
  397621., 16.426, 25., 3.853, 2.279, 7824.362, "", 176.957, 17.11, "", "", 
  90.083, 1.3, 74.62, 0.716}, {"BLZ", "North America", "Belize", 
  "2020-05-21", 18., 0., 0., 2., 0., 0., 45.269, 0., 0., 5.03, 0., 0., "", 
  "", "", "", "", "", "", "", "", "", "", "", "", "", "", "", "", "", "", "", 
  "", "", "", "", "", "", "", 85.19, 397621., 16.426, 25., 3.853, 2.279, 
  7824.362, "", 176.957, 17.11, "", "", 90.083, 1.3, 74.62, 0.716}, 
 {"BLZ", "North America", "Belize", "2020-05-22", 18., 0., 0., 2., 0., 0., 
  45.269, 0., 0., 5.03, 0., 0., "", "", "", "", "", "", "", "", "", "", "", 
  "", "", "", "", "", "", "", "", "", "", "", "", "", "", "", "", 85.19, 
  397621., 16.426, 25., 3.853, 2.279, 7824.362, "", 176.957, 17.11, "", "", 
  90.083, 1.3, 74.62, 0.716}, {"BLZ", "North America", "Belize", 
  "2020-05-23", 18., 0., 0., 2., 0., 0., 45.269, 0., 0., 5.03, 0., 0., "", 
  "", "", "", "", "", "", "", "", "", "", "", "", "", "", "", "", "", "", "", 
  "", "", "", "", "", "", "", 85.19, 397621., 16.426, 25., 3.853, 2.279, 
  7824.362, "", 176.957, 17.11, "", "", 90.083, 1.3, 74.62, 0.716}, 
 {"BLZ", "North America", "Belize", "2020-05-24", 18., 0., 0., 2., 0., 0., 
  45.269, 0., 0., 5.03, 0., 0., "", "", "", "", "", "", "", "", "", "", "", 
  "", "", "", "", "", "", "", "", "", "", "", "", "", "", "", "", 85.19, 
  397621., 16.426, 25., 3.853, 2.279, 7824.362, "", 176.957, 17.11, "", "", 
  90.083, 1.3, 74.62, 0.716}, {"BLZ", "North America", "Belize", 
  "2020-05-25", 18., 0., 0., 2., 0., 0., 45.269, 0., 0., 5.03, 0., 0., "", 
  "", "", "", "", "", "", "", "", "", "", "", "", "", "", "", "", "", "", "", 
  "", "", "", "", "", "", "", 85.19, 397621., 16.426, 25., 3.853, 2.279, 
  7824.362, "", 176.957, 17.11, "", "", 90.083, 1.3, 74.62, 0.716}, 
 {"BLZ", "North America", "Belize", "2020-05-26", 18., 0., 0., 2., 0., 0., 
  45.269, 0., 0., 5.03, 0., 0., "", "", "", "", "", "", "", "", "", "", "", 
  "", "", "", "", "", "", "", "", "", "", "", "", "", "", "", "", 85.19, 
  397621., 16.426, 25., 3.853, 2.279, 7824.362, "", 176.957, 17.11, "", "", 
  90.083, 1.3, 74.62, 0.716}, {"BLZ", "North America", "Belize", 
  "2020-05-27", 18., 0., 0., 2., 0., 0., 45.269, 0., 0., 5.03, 0., 0., "", 
  "", "", "", "", "", "", "", "", "", "", "", "", "", "", "", "", "", "", "", 
  "", "", "", "", "", "", "", 85.19, 397621., 16.426, 25., 3.853, 2.279, 
  7824.362, "", 176.957, 17.11, "", "", 90.083, 1.3, 74.62, 0.716}, 
 {"BLZ", "North America", "Belize", "2020-05-28", 18., 0., 0., 2., 0., 0., 
  45.269, 0., 0., 5.03, 0., 0., "", "", "", "", "", "", "", "", "", "", "", 
  "", "", "", "", "", "", "", "", "", "", "", "", "", "", "", "", 85.19, 
  397621., 16.426, 25., 3.853, 2.279, 7824.362, "", 176.957, 17.11, "", "", 
  90.083, 1.3, 74.62, 0.716}, {"BLZ", "North America", "Belize", 
  "2020-05-29", 18., 0., 0., 2., 0., 0., 45.269, 0., 0., 5.03, 0., 0., "", 
  "", "", "", "", "", "", "", "", "", "", "", "", "", "", "", "", "", "", "", 
  "", "", "", "", "", "", "", 85.19, 397621., 16.426, 25., 3.853, 2.279, 
  7824.362, "", 176.957, 17.11, "", "", 90.083, 1.3, 74.62, 0.716}, 
 {"BLZ", "North America", "Belize", "2020-05-30", 18., 0., 0., 2., 0., 0., 
  45.269, 0., 0., 5.03, 0., 0., "", "", "", "", "", "", "", "", "", "", "", 
  "", "", "", "", "", "", "", "", "", "", "", "", "", "", "", "", 85.19, 
  397621., 16.426, 25., 3.853, 2.279, 7824.362, "", 176.957, 17.11, "", "", 
  90.083, 1.3, 74.62, 0.716}, {"BLZ", "North America", "Belize", 
  "2020-05-31", 18., 0., 0., 2., 0., 0., 45.269, 0., 0., 5.03, 0., 0., "", 
  "", "", "", "", "", "", "", "", "", "", "", "", "", "", "", "", "", "", "", 
  "", "", "", "", "", "", "", 85.19, 397621., 16.426, 25., 3.853, 2.279, 
  7824.362, "", 176.957, 17.11, "", "", 90.083, 1.3, 74.62, 0.716}, 
 {"BLZ", "North America", "Belize", "2020-06-01", 18., 0., 0., 2., 0., 0., 
  45.269, 0., 0., 5.03, 0., 0., "", "", "", "", "", "", "", "", "", "", "", 
  "", "", "", "", "", "", "", "", "", "", "", "", "", "", "", "", 75.93, 
  397621., 16.426, 25., 3.853, 2.279, 7824.362, "", 176.957, 17.11, "", "", 
  90.083, 1.3, 74.62, 0.716}, {"BLZ", "North America", "Belize", 
  "2020-06-02", 18., 0., 0., 2., 0., 0., 45.269, 0., 0., 5.03, 0., 0., "", 
  "", "", "", "", "", "", "", "", "", "", "", "", "", "", "", "", "", "", "", 
  "", "", "", "", "", "", "", 75.93, 397621., 16.426, 25., 3.853, 2.279, 
  7824.362, "", 176.957, 17.11, "", "", 90.083, 1.3, 74.62, 0.716}, 
 {"BLZ", "North America", "Belize", "2020-06-03", 18., 0., 0., 2., 0., 0., 
  45.269, 0., 0., 5.03, 0., 0., "", "", "", "", "", "", "", "", "", "", "", 
  "", "", "", "", "", "", "", "", "", "", "", "", "", "", "", "", 75.93, 
  397621., 16.426, 25., 3.853, 2.279, 7824.362, "", 176.957, 17.11, "", "", 
  90.083, 1.3, 74.62, 0.716}, {"BLZ", "North America", "Belize", 
  "2020-06-04", 18., 0., 0., 2., 0., 0., 45.269, 0., 0., 5.03, 0., 0., "", 
  "", "", "", "", "", "", "", "", "", "", "", "", "", "", "", "", "", "", "", 
  "", "", "", "", "", "", "", 75.93, 397621., 16.426, 25., 3.853, 2.279, 
  7824.362, "", 176.957, 17.11, "", "", 90.083, 1.3, 74.62, 0.716}, 
 {"BLZ", "North America", "Belize", "2020-06-05", 19., 1., 0.143, 2., 0., 0., 
  47.784, 2.515, 0.359, 5.03, 0., 0., "", "", "", "", "", "", "", "", "", "", 
  "", "", "", "", "", "", "", "", "", "", "", "", "", "", "", "", "", 75.93, 
  397621., 16.426, 25., 3.853, 2.279, 7824.362, "", 176.957, 17.11, "", "", 
  90.083, 1.3, 74.62, 0.716}, {"BLZ", "North America", "Belize", 
  "2020-06-06", 19., 0., 0.143, 2., 0., 0., 47.784, 0., 0.359, 5.03, 0., 0., 
  "", "", "", "", "", "", "", "", "", "", "", "", "", "", "", "", "", "", "", 
  "", "", "", "", "", "", "", "", 75.93, 397621., 16.426, 25., 3.853, 2.279, 
  7824.362, "", 176.957, 17.11, "", "", 90.083, 1.3, 74.62, 0.716}, 
 {"BLZ", "North America", "Belize", "2020-06-07", 19., 0., 0.143, 2., 0., 0., 
  47.784, 0., 0.359, 5.03, 0., 0., "", "", "", "", "", "", "", "", "", "", 
  "", "", "", "", "", "", "", "", "", "", "", "", "", "", "", "", "", 75.93, 
  397621., 16.426, 25., 3.853, 2.279, 7824.362, "", 176.957, 17.11, "", "", 
  90.083, 1.3, 74.62, 0.716}, {"BLZ", "North America", "Belize", 
  "2020-06-08", 19., 0., 0.143, 2., 0., 0., 47.784, 0., 0.359, 5.03, 0., 0., 
  "", "", "", "", "", "", "", "", "", "", "", "", "", "", "", "", "", "", "", 
  "", "", "", "", "", "", "", "", 75.93, 397621., 16.426, 25., 3.853, 2.279, 
  7824.362, "", 176.957, 17.11, "", "", 90.083, 1.3, 74.62, 0.716}, 
 {"BLZ", "North America", "Belize", "2020-06-09", 20., 1., 0.286, 2., 0., 0., 
  50.299, 2.515, 0.719, 5.03, 0., 0., "", "", "", "", "", "", "", "", "", "", 
  "", "", "", "", "", "", "", "", "", "", "", "", "", "", "", "", "", 75.93, 
  397621., 16.426, 25., 3.853, 2.279, 7824.362, "", 176.957, 17.11, "", "", 
  90.083, 1.3, 74.62, 0.716}, {"BLZ", "North America", "Belize", 
  "2020-06-10", 20., 0., 0.286, 2., 0., 0., 50.299, 0., 0.719, 5.03, 0., 0., 
  "", "", "", "", "", "", "", "", "", "", "", "", "", "", "", "", "", "", "", 
  "", "", "", "", "", "", "", "", 75.93, 397621., 16.426, 25., 3.853, 2.279, 
  7824.362, "", 176.957, 17.11, "", "", 90.083, 1.3, 74.62, 0.716}, 
 {"BLZ", "North America", "Belize", "2020-06-11", 20., 0., 0.286, 2., 0., 0., 
  50.299, 0., 0.719, 5.03, 0., 0., "", "", "", "", "", "", "", "", "", "", 
  "", "", "", "", "", "", "", "", "", "", "", "", "", "", "", "", "", 73.15, 
  397621., 16.426, 25., 3.853, 2.279, 7824.362, "", 176.957, 17.11, "", "", 
  90.083, 1.3, 74.62, 0.716}, {"BLZ", "North America", "Belize", 
  "2020-06-12", 20., 0., 0.143, 2., 0., 0., 50.299, 0., 0.359, 5.03, 0., 0., 
  "", "", "", "", "", "", "", "", "", "", "", "", "", "", "", "", "", "", "", 
  "", "", "", "", "", "", "", "", 73.15, 397621., 16.426, 25., 3.853, 2.279, 
  7824.362, "", 176.957, 17.11, "", "", 90.083, 1.3, 74.62, 0.716}, 
 {"BLZ", "North America", "Belize", "2020-06-13", 20., 0., 0.143, 2., 0., 0., 
  50.299, 0., 0.359, 5.03, 0., 0., "", "", "", "", "", "", "", "", "", "", 
  "", "", "", "", "", "", "", "", "", "", "", "", "", "", "", "", "", 73.15, 
  397621., 16.426, 25., 3.853, 2.279, 7824.362, "", 176.957, 17.11, "", "", 
  90.083, 1.3, 74.62, 0.716}, {"BLZ", "North America", "Belize", 
  "2020-06-14", 20., 0., 0.143, 2., 0., 0., 50.299, 0., 0.359, 5.03, 0., 0., 
  "", "", "", "", "", "", "", "", "", "", "", "", "", "", "", "", "", "", "", 
  "", "", "", "", "", "", "", "", 73.15, 397621., 16.426, 25., 3.853, 2.279, 
  7824.362, "", 176.957, 17.11, "", "", 90.083, 1.3, 74.62, 0.716}, 
 {"BLZ", "North America", "Belize", "2020-06-15", 21., 1., 0.286, 2., 0., 0., 
  52.814, 2.515, 0.719, 5.03, 0., 0., "", "", "", "", "", "", "", "", "", "", 
  "", "", "", "", "", "", "", "", "", "", "", "", "", "", "", "", "", 73.15, 
  397621., 16.426, 25., 3.853, 2.279, 7824.362, "", 176.957, 17.11, "", "", 
  90.083, 1.3, 74.62, 0.716}, {"BLZ", "North America", "Belize", 
  "2020-06-16", 22., 1., 0.286, 2., 0., 0., 55.329, 2.515, 0.719, 5.03, 0., 
  0., "", "", "", "", "", "", "", "", "", "", "", "", "", "", "", "", "", "", 
  "", "", "", "", "", "", "", "", "", 73.15, 397621., 16.426, 25., 3.853, 
  2.279, 7824.362, "", 176.957, 17.11, "", "", 90.083, 1.3, 74.62, 0.716}, 
 {"BLZ", "North America", "Belize", "2020-06-17", 22., 0., 0.286, 2., 0., 0., 
  55.329, 0., 0.719, 5.03, 0., 0., "", "", "", "", "", "", "", "", "", "", 
  "", "", "", "", "", "", "", "", "", "", "", "", "", "", "", "", "", 73.15, 
  397621., 16.426, 25., 3.853, 2.279, 7824.362, "", 176.957, 17.11, "", "", 
  90.083, 1.3, 74.62, 0.716}, {"BLZ", "North America", "Belize", 
  "2020-06-18", 22., 0., 0.286, 2., 0., 0., 55.329, 0., 0.719, 5.03, 0., 0., 
  "", "", "", "", "", "", "", "", "", "", "", "", "", "", "", "", "", "", "", 
  "", "", "", "", "", "", "", "", 73.15, 397621., 16.426, 25., 3.853, 2.279, 
  7824.362, "", 176.957, 17.11, "", "", 90.083, 1.3, 74.62, 0.716}, 
 {"BLZ", "North America", "Belize", "2020-06-19", 22., 0., 0.286, 2., 0., 0., 
  55.329, 0., 0.719, 5.03, 0., 0., "", "", "", "", "", "", "", "", "", "", 
  "", "", "", "", "", "", "", "", "", "", "", "", "", "", "", "", "", 73.15, 
  397621., 16.426, 25., 3.853, 2.279, 7824.362, "", 176.957, 17.11, "", "", 
  90.083, 1.3, 74.62, 0.716}, {"BLZ", "North America", "Belize", 
  "2020-06-20", 22., 0., 0.286, 2., 0., 0., 55.329, 0., 0.719, 5.03, 0., 0., 
  "", "", "", "", "", "", "", "", "", "", "", "", "", "", "", "", "", "", "", 
  "", "", "", "", "", "", "", "", 73.15, 397621., 16.426, 25., 3.853, 2.279, 
  7824.362, "", 176.957, 17.11, "", "", 90.083, 1.3, 74.62, 0.716}, 
 {"BLZ", "North America", "Belize", "2020-06-21", 22., 0., 0.286, 2., 0., 0., 
  55.329, 0., 0.719, 5.03, 0., 0., "", "", "", "", "", "", "", "", "", "", 
  "", "", "", "", "", "", "", "", "", "", "", "", "", "", "", "", "", 73.15, 
  397621., 16.426, 25., 3.853, 2.279, 7824.362, "", 176.957, 17.11, "", "", 
  90.083, 1.3, 74.62, 0.716}, {"BLZ", "North America", "Belize", 
  "2020-06-22", 23., 1., 0.286, 2., 0., 0., 57.844, 2.515, 0.719, 5.03, 0., 
  0., "", "", "", "", "", "", "", "", "", "", "", "", "", "", "", "", "", "", 
  "", "", "", "", "", "", "", "", "", 73.15, 397621., 16.426, 25., 3.853, 
  2.279, 7824.362, "", 176.957, 17.11, "", "", 90.083, 1.3, 74.62, 0.716}, 
 {"BLZ", "North America", "Belize", "2020-06-23", 23., 0., 0.143, 2., 0., 0., 
  57.844, 0., 0.359, 5.03, 0., 0., "", "", "", "", "", "", "", "", "", "", 
  "", "", "", "", "", "", "", "", "", "", "", "", "", "", "", "", "", 73.15, 
  397621., 16.426, 25., 3.853, 2.279, 7824.362, "", 176.957, 17.11, "", "", 
  90.083, 1.3, 74.62, 0.716}, {"BLZ", "North America", "Belize", 
  "2020-06-24", 23., 0., 0.143, 2., 0., 0., 57.844, 0., 0.359, 5.03, 0., 0., 
  "", "", "", "", "", "", "", "", "", "", "", "", "", "", "", "", "", "", "", 
  "", "", "", "", "", "", "", "", 73.15, 397621., 16.426, 25., 3.853, 2.279, 
  7824.362, "", 176.957, 17.11, "", "", 90.083, 1.3, 74.62, 0.716}, 
 {"BLZ", "North America", "Belize", "2020-06-25", 23., 0., 0.143, 2., 0., 0., 
  57.844, 0., 0.359, 5.03, 0., 0., "", "", "", "", "", "", "", "", "", "", 
  "", "", "", "", "", "", "", "", "", "", "", "", "", "", "", "", "", 73.15, 
  397621., 16.426, 25., 3.853, 2.279, 7824.362, "", 176.957, 17.11, "", "", 
  90.083, 1.3, 74.62, 0.716}, {"BLZ", "North America", "Belize", 
  "2020-06-26", 24., 1., 0.286, 2., 0., 0., 60.359, 2.515, 0.719, 5.03, 0., 
  0., "", "", "", "", "", "", "", "", "", "", "", "", "", "", "", "", "", "", 
  "", "", "", "", "", "", "", "", "", 73.15, 397621., 16.426, 25., 3.853, 
  2.279, 7824.362, "", 176.957, 17.11, "", "", 90.083, 1.3, 74.62, 0.716}, 
 {"BLZ", "North America", "Belize", "2020-06-27", 24., 0., 0.286, 2., 0., 0., 
  60.359, 0., 0.719, 5.03, 0., 0., "", "", "", "", "", "", "", "", "", "", 
  "", "", "", "", "", "", "", "", "", "", "", "", "", "", "", "", "", 73.15, 
  397621., 16.426, 25., 3.853, 2.279, 7824.362, "", 176.957, 17.11, "", "", 
  90.083, 1.3, 74.62, 0.716}, {"BLZ", "North America", "Belize", 
  "2020-06-28", 24., 0., 0.286, 2., 0., 0., 60.359, 0., 0.719, 5.03, 0., 0., 
  "", "", "", "", "", "", "", "", "", "", "", "", "", "", "", "", "", "", "", 
  "", "", "", "", "", "", "", "", 73.15, 397621., 16.426, 25., 3.853, 2.279, 
  7824.362, "", 176.957, 17.11, "", "", 90.083, 1.3, 74.62, 0.716}, 
 {"BLZ", "North America", "Belize", "2020-06-29", 24., 0., 0.143, 2., 0., 0., 
  60.359, 0., 0.359, 5.03, 0., 0., "", "", "", "", "", "", "", "", "", "", 
  "", "", "", "", "", "", "", "", "", "", "", "", "", "", "", "", "", 73.15, 
  397621., 16.426, 25., 3.853, 2.279, 7824.362, "", 176.957, 17.11, "", "", 
  90.083, 1.3, 74.62, 0.716}, {"BLZ", "North America", "Belize", 
  "2020-06-30", 24., 0., 0.143, 2., 0., 0., 60.359, 0., 0.359, 5.03, 0., 0., 
  "", "", "", "", "", "", "", "", "", "", "", "", "", "", "", "", "", "", "", 
  "", "", "", "", "", "", "", "", 73.15, 397621., 16.426, 25., 3.853, 2.279, 
  7824.362, "", 176.957, 17.11, "", "", 90.083, 1.3, 74.62, 0.716}, 
 {"BLZ", "North America", "Belize", "2020-07-01", 28., 4., 0.714, 2., 0., 0., 
  70.419, 10.06, 1.796, 5.03, 0., 0., "", "", "", "", "", "", "", "", "", "", 
  "", "", "", "", "", "", "", "", "", "", "", "", "", "", "", "", "", 69.44, 
  397621., 16.426, 25., 3.853, 2.279, 7824.362, "", 176.957, 17.11, "", "", 
  90.083, 1.3, 74.62, 0.716}, {"BLZ", "North America", "Belize", 
  "2020-07-02", 28., 0., 0.714, 2., 0., 0., 70.419, 0., 1.796, 5.03, 0., 0., 
  "", "", "", "", "", "", "", "", "", "", "", "", "", "", "", "", "", "", "", 
  "", "", "", "", "", "", "", "", 69.44, 397621., 16.426, 25., 3.853, 2.279, 
  7824.362, "", 176.957, 17.11, "", "", 90.083, 1.3, 74.62, 0.716}, 
 {"BLZ", "North America", "Belize", "2020-07-03", 30., 2., 0.857, 2., 0., 0., 
  75.449, 5.03, 2.156, 5.03, 0., 0., "", "", "", "", "", "", "", "", "", "", 
  "", "", "", "", "", "", "", "", "", "", "", "", "", "", "", "", "", 69.44, 
  397621., 16.426, 25., 3.853, 2.279, 7824.362, "", 176.957, 17.11, "", "", 
  90.083, 1.3, 74.62, 0.716}, {"BLZ", "North America", "Belize", 
  "2020-07-04", 30., 0., 0.857, 2., 0., 0., 75.449, 0., 2.156, 5.03, 0., 0., 
  "", "", "", "", "", "", "", "", "", "", "", "", "", "", "", "", "", "", "", 
  "", "", "", "", "", "", "", "", 69.44, 397621., 16.426, 25., 3.853, 2.279, 
  7824.362, "", 176.957, 17.11, "", "", 90.083, 1.3, 74.62, 0.716}, 
 {"BLZ", "North America", "Belize", "2020-07-05", 30., 0., 0.857, 2., 0., 0., 
  75.449, 0., 2.156, 5.03, 0., 0., "", "", "", "", "", "", "", "", "", "", 
  "", "", "", "", "", "", "", "", "", "", "", "", "", "", "", "", "", 69.44, 
  397621., 16.426, 25., 3.853, 2.279, 7824.362, "", 176.957, 17.11, "", "", 
  90.083, 1.3, 74.62, 0.716}, {"BLZ", "North America", "Belize", 
  "2020-07-06", 30., 0., 0.857, 2., 0., 0., 75.449, 0., 2.156, 5.03, 0., 0., 
  "", "", "", "", "", "", "", "", "", "", "", "", "", "", "", "", "", "", "", 
  "", "", "", "", "", "", "", "", 69.44, 397621., 16.426, 25., 3.853, 2.279, 
  7824.362, "", 176.957, 17.11, "", "", 90.083, 1.3, 74.62, 0.716}, 
 {"BLZ", "North America", "Belize", "2020-07-07", 30., 0., 0.857, 2., 0., 0., 
  75.449, 0., 2.156, 5.03, 0., 0., "", "", "", "", "", "", "", "", "", "", 
  "", "", "", "", "", "", "", "", "", "", "", "", "", "", "", "", "", 69.44, 
  397621., 16.426, 25., 3.853, 2.279, 7824.362, "", 176.957, 17.11, "", "", 
  90.083, 1.3, 74.62, 0.716}, {"BLZ", "North America", "Belize", 
  "2020-07-08", 30., 0., 0.286, 2., 0., 0., 75.449, 0., 0.719, 5.03, 0., 0., 
  "", "", "", "", "", "", "", "", "", "", "", "", "", "", "", "", "", "", "", 
  "", "", "", "", "", "", "", "", 69.44, 397621., 16.426, 25., 3.853, 2.279, 
  7824.362, "", 176.957, 17.11, "", "", 90.083, 1.3, 74.62, 0.716}, 
 {"BLZ", "North America", "Belize", "2020-07-09", 30., 0., 0.286, 2., 0., 0., 
  75.449, 0., 0.719, 5.03, 0., 0., "", "", "", "", "", "", "", "", "", "", 
  "", "", "", "", "", "", "", "", "", "", "", "", "", "", "", "", "", 69.44, 
  397621., 16.426, 25., 3.853, 2.279, 7824.362, "", 176.957, 17.11, "", "", 
  90.083, 1.3, 74.62, 0.716}, {"BLZ", "North America", "Belize", 
  "2020-07-10", 37., 7., 1., 2., 0., 0., 93.053, 17.605, 2.515, 5.03, 0., 0., 
  "", "", "", "", "", "", "", "", "", "", "", "", "", "", "", "", "", "", "", 
  "", "", "", "", "", "", "", "", 69.44, 397621., 16.426, 25., 3.853, 2.279, 
  7824.362, "", 176.957, 17.11, "", "", 90.083, 1.3, 74.62, 0.716}, 
 {"BLZ", "North America", "Belize", "2020-07-11", 37., 0., 1., 2., 0., 0., 
  93.053, 0., 2.515, 5.03, 0., 0., "", "", "", "", "", "", "", "", "", "", 
  "", "", "", "", "", "", "", "", "", "", "", "", "", "", "", "", "", 69.44, 
  397621., 16.426, 25., 3.853, 2.279, 7824.362, "", 176.957, 17.11, "", "", 
  90.083, 1.3, 74.62, 0.716}, {"BLZ", "North America", "Belize", 
  "2020-07-12", 37., 0., 1., 2., 0., 0., 93.053, 0., 2.515, 5.03, 0., 0., "", 
  "", "", "", "", "", "", "", "", "", "", "", "", "", "", "", "", "", "", "", 
  "", "", "", "", "", "", "", 69.44, 397621., 16.426, 25., 3.853, 2.279, 
  7824.362, "", 176.957, 17.11, "", "", 90.083, 1.3, 74.62, 0.716}, 
 {"BLZ", "North America", "Belize", "2020-07-13", 37., 0., 1., 2., 0., 0., 
  93.053, 0., 2.515, 5.03, 0., 0., "", "", "", "", "", "", "", "", "", "", 
  "", "", "", "", "", "", "", "", "", "", "", "", "", "", "", "", "", 69.44, 
  397621., 16.426, 25., 3.853, 2.279, 7824.362, "", 176.957, 17.11, "", "", 
  90.083, 1.3, 74.62, 0.716}, {"BLZ", "North America", "Belize", 
  "2020-07-14", 39., 2., 1.286, 2., 0., 0., 98.083, 5.03, 3.234, 5.03, 0., 
  0., "", "", "", "", "", "", "", "", "", "", "", "", "", "", "", "", "", "", 
  "", "", "", "", "", "", "", "", "", 69.44, 397621., 16.426, 25., 3.853, 
  2.279, 7824.362, "", 176.957, 17.11, "", "", 90.083, 1.3, 74.62, 0.716}, 
 {"BLZ", "North America", "Belize", "2020-07-15", 39., 0., 1.286, 2., 0., 0., 
  98.083, 0., 3.234, 5.03, 0., 0., "", "", "", "", "", "", "", "", "", "", 
  "", "", "", "", "", "", "", "", "", "", "", "", "", "", "", "", "", 69.44, 
  397621., 16.426, 25., 3.853, 2.279, 7824.362, "", 176.957, 17.11, "", "", 
  90.083, 1.3, 74.62, 0.716}, {"BLZ", "North America", "Belize", 
  "2020-07-16", 40., 1., 1.429, 2., 0., 0., 100.598, 2.515, 3.593, 5.03, 0., 
  0., "", "", "", "", "", "", "", "", "", "", "", "", "", "", "", "", "", "", 
  "", "", "", "", "", "", "", "", "", 69.44, 397621., 16.426, 25., 3.853, 
  2.279, 7824.362, "", 176.957, 17.11, "", "", 90.083, 1.3, 74.62, 0.716}, 
 {"BLZ", "North America", "Belize", "2020-07-17", 40., 0., 0.429, 2., 0., 0., 
  100.598, 0., 1.078, 5.03, 0., 0., "", "", "", "", "", "", "", "", "", "", 
  "", "", "", "", "", "", "", "", "", "", "", "", "", "", "", "", "", 69.44, 
  397621., 16.426, 25., 3.853, 2.279, 7824.362, "", 176.957, 17.11, "", "", 
  90.083, 1.3, 74.62, 0.716}, {"BLZ", "North America", "Belize", 
  "2020-07-18", 40., 0., 0.429, 2., 0., 0., 100.598, 0., 1.078, 5.03, 0., 0., 
  "", "", "", "", "", "", "", "", "", "", "", "", "", "", "", "", "", "", "", 
  "", "", "", "", "", "", "", "", 69.44, 397621., 16.426, 25., 3.853, 2.279, 
  7824.362, "", 176.957, 17.11, "", "", 90.083, 1.3, 74.62, 0.716}, 
 {"BLZ", "North America", "Belize", "2020-07-19", 40., 0., 0.429, 2., 0., 0., 
  100.598, 0., 1.078, 5.03, 0., 0., "", "", "", "", "", "", "", "", "", "", 
  "", "", "", "", "", "", "", "", "", "", "", "", "", "", "", "", "", 69.44, 
  397621., 16.426, 25., 3.853, 2.279, 7824.362, "", 176.957, 17.11, "", "", 
  90.083, 1.3, 74.62, 0.716}, {"BLZ", "North America", "Belize", 
  "2020-07-20", 40., 0., 0.429, 2., 0., 0., 100.598, 0., 1.078, 5.03, 0., 0., 
  "", "", "", "", "", "", "", "", "", "", "", "", "", "", "", "", "", "", "", 
  "", "", "", "", "", "", "", "", 69.44, 397621., 16.426, 25., 3.853, 2.279, 
  7824.362, "", 176.957, 17.11, "", "", 90.083, 1.3, 74.62, 0.716}, 
 {"BLZ", "North America", "Belize", "2020-07-21", 42., 2., 0.429, 2., 0., 0., 
  105.628, 5.03, 1.078, 5.03, 0., 0., "", "", "", "", "", "", "", "", "", "", 
  "", "", "", "", "", "", "", "", "", "", "", "", "", "", "", "", "", 69.44, 
  397621., 16.426, 25., 3.853, 2.279, 7824.362, "", 176.957, 17.11, "", "", 
  90.083, 1.3, 74.62, 0.716}, {"BLZ", "North America", "Belize", 
  "2020-07-22", 43., 1., 0.571, 2., 0., 0., 108.143, 2.515, 1.437, 5.03, 0., 
  0., "", "", "", "", "", "", "", "", "", "", "", "", "", "", "", "", "", "", 
  "", "", "", "", "", "", "", "", "", 69.44, 397621., 16.426, 25., 3.853, 
  2.279, 7824.362, "", 176.957, 17.11, "", "", 90.083, 1.3, 74.62, 0.716}, 
 {"BLZ", "North America", "Belize", "2020-07-23", 47., 4., 1., 2., 0., 0., 
  118.203, 10.06, 2.515, 5.03, 0., 0., "", "", "", "", "", "", "", "", "", 
  "", "", "", "", "", "", "", "", "", "", "", "", "", "", "", "", "", "", 
  69.44, 397621., 16.426, 25., 3.853, 2.279, 7824.362, "", 176.957, 17.11, 
  "", "", 90.083, 1.3, 74.62, 0.716}, {"BLZ", "North America", "Belize", 
  "2020-07-24", 48., 1., 1.143, 2., 0., 0., 120.718, 2.515, 2.874, 5.03, 0., 
  0., "", "", "", "", "", "", "", "", "", "", "", "", "", "", "", "", "", "", 
  "", "", "", "", "", "", "", "", "", 69.44, 397621., 16.426, 25., 3.853, 
  2.279, 7824.362, "", 176.957, 17.11, "", "", 90.083, 1.3, 74.62, 0.716}, 
 {"BLZ", "North America", "Belize", "2020-07-25", 48., 0., 1.143, 2., 0., 0., 
  120.718, 0., 2.874, 5.03, 0., 0., "", "", "", "", "", "", "", "", "", "", 
  "", "", "", "", "", "", "", "", "", "", "", "", "", "", "", "", "", 69.44, 
  397621., 16.426, 25., 3.853, 2.279, 7824.362, "", 176.957, 17.11, "", "", 
  90.083, 1.3, 74.62, 0.716}, {"BLZ", "North America", "Belize", 
  "2020-07-26", 48., 0., 1.143, 2., 0., 0., 120.718, 0., 2.874, 5.03, 0., 0., 
  "", "", "", "", "", "", "", "", "", "", "", "", "", "", "", "", "", "", "", 
  "", "", "", "", "", "", "", "", 69.44, 397621., 16.426, 25., 3.853, 2.279, 
  7824.362, "", 176.957, 17.11, "", "", 90.083, 1.3, 74.62, 0.716}, 
 {"BLZ", "North America", "Belize", "2020-07-27", 48., 0., 1.143, 2., 0., 0., 
  120.718, 0., 2.874, 5.03, 0., 0., "", "", "", "", "", "", "", "", "", "", 
  "", "", "", "", "", "", "", "", "", "", "", "", "", "", "", "", "", 69.44, 
  397621., 16.426, 25., 3.853, 2.279, 7824.362, "", 176.957, 17.11, "", "", 
  90.083, 1.3, 74.62, 0.716}, {"BLZ", "North America", "Belize", 
  "2020-07-28", 48., 0., 0.857, 2., 0., 0., 120.718, 0., 2.156, 5.03, 0., 0., 
  "", "", "", "", "", "", "", "", "", "", "", "", "", "", "", "", "", "", "", 
  "", "", "", "", "", "", "", "", 69.44, 397621., 16.426, 25., 3.853, 2.279, 
  7824.362, "", 176.957, 17.11, "", "", 90.083, 1.3, 74.62, 0.716}, 
 {"BLZ", "North America", "Belize", "2020-07-29", 48., 0., 0.714, 2., 0., 0., 
  120.718, 0., 1.796, 5.03, 0., 0., "", "", "", "", "", "", "", "", "", "", 
  "", "", "", "", "", "", "", "", "", "", "", "", "", "", "", "", "", 69.44, 
  397621., 16.426, 25., 3.853, 2.279, 7824.362, "", 176.957, 17.11, "", "", 
  90.083, 1.3, 74.62, 0.716}, {"BLZ", "North America", "Belize", 
  "2020-07-30", 48., 0., 0.143, 2., 0., 0., 120.718, 0., 0.359, 5.03, 0., 0., 
  "", "", "", "", "", "", "", "", "", "", "", "", "", "", "", "", "", "", "", 
  "", "", "", "", "", "", "", "", 69.44, 397621., 16.426, 25., 3.853, 2.279, 
  7824.362, "", 176.957, 17.11, "", "", 90.083, 1.3, 74.62, 0.716}, 
 {"BLZ", "North America", "Belize", "2020-07-31", 48., 0., 0., 2., 0., 0., 
  120.718, 0., 0., 5.03, 0., 0., "", "", "", "", "", "", "", "", "", "", "", 
  "", "", "", "", "", "", "", "", "", "", "", "", "", "", "", "", 69.44, 
  397621., 16.426, 25., 3.853, 2.279, 7824.362, "", 176.957, 17.11, "", "", 
  90.083, 1.3, 74.62, 0.716}, {"BLZ", "North America", "Belize", 
  "2020-08-01", 56., 8., 1.143, 2., 0., 0., 140.838, 20.12, 2.874, 5.03, 0., 
  0., "", "", "", "", "", "", "", "", "", "", "", "", "", "", "", "", "", "", 
  "", "", "", "", "", "", "", "", "", 69.44, 397621., 16.426, 25., 3.853, 
  2.279, 7824.362, "", 176.957, 17.11, "", "", 90.083, 1.3, 74.62, 0.716}, 
 {"BLZ", "North America", "Belize", "2020-08-02", 57., 1., 1.286, 2., 0., 0., 
  143.353, 2.515, 3.234, 5.03, 0., 0., "", "", "", "", "", "", "", "", "", 
  "", "", "", "", "", "", "", "", "", "", "", "", "", "", "", "", "", "", 
  69.44, 397621., 16.426, 25., 3.853, 2.279, 7824.362, "", 176.957, 17.11, 
  "", "", 90.083, 1.3, 74.62, 0.716}, {"BLZ", "North America", "Belize", 
  "2020-08-03", 57., 0., 1.286, 2., 0., 0., 143.353, 0., 3.234, 5.03, 0., 0., 
  "", "", "", "", "", "", "", "", "", "", "", "", "", "", "", "", "", "", "", 
  "", "", "", "", "", "", "", "", 69.44, 397621., 16.426, 25., 3.853, 2.279, 
  7824.362, "", 176.957, 17.11, "", "", 90.083, 1.3, 74.62, 0.716}, 
 {"BLZ", "North America", "Belize", "2020-08-04", 57., 0., 1.286, 2., 0., 0., 
  143.353, 0., 3.234, 5.03, 0., 0., "", "", "", "", "", "", "", "", "", "", 
  "", "", "", "", "", "", "", "", "", "", "", "", "", "", "", "", "", 69.44, 
  397621., 16.426, 25., 3.853, 2.279, 7824.362, "", 176.957, 17.11, "", "", 
  90.083, 1.3, 74.62, 0.716}, {"BLZ", "North America", "Belize", 
  "2020-08-05", 86., 29., 5.429, 2., 0., 0., 216.286, 72.934, 13.653, 5.03, 
  0., 0., "", "", "", "", "", "", "", "", "", "", "", "", "", "", "", "", "", 
  "", "", "", "", "", "", "", "", "", "", 69.44, 397621., 16.426, 25., 3.853, 
  2.279, 7824.362, "", 176.957, 17.11, "", "", 90.083, 1.3, 74.62, 0.716}, 
 {"BLZ", "North America", "Belize", "2020-08-06", 114., 28., 9.429, 2., 0., 
  0., 286.705, 70.419, 23.712, 5.03, 0., 0., "", "", "", "", "", "", "", "", 
  "", "", "", "", "", "", "", "", "", "", "", "", "", "", "", "", "", "", "", 
  69.44, 397621., 16.426, 25., 3.853, 2.279, 7824.362, "", 176.957, 17.11, 
  "", "", 90.083, 1.3, 74.62, 0.716}, {"BLZ", "North America", "Belize", 
  "2020-08-07", 114., 0., 9.429, 2., 0., 0., 286.705, 0., 23.712, 5.03, 0., 
  0., 1.38, "", "", "", "", "", "", "", "", "", "", "", "", "", "", "", "", 
  "", "", "", "", "", "", "", "", "", "", 72.69, 397621., 16.426, 25., 3.853, 
  2.279, 7824.362, "", 176.957, 17.11, "", "", 90.083, 1.3, 74.62, 0.716}, 
 {"BLZ", "North America", "Belize", "2020-08-08", 146., 32., 12.857, 2., 0., 
  0., 367.184, 80.479, 32.335, 5.03, 0., 0., 1.38, "", "", "", "", "", "", 
  "", "", "", "", "", "", "", "", "", "", "", "", "", "", "", "", "", "", "", 
  "", 72.69, 397621., 16.426, 25., 3.853, 2.279, 7824.362, "", 176.957, 
  17.11, "", "", 90.083, 1.3, 74.62, 0.716}, {"BLZ", "North America", 
  "Belize", "2020-08-09", 153., 7., 13.714, 2., 0., 0., 384.789, 17.605, 
  34.491, 5.03, 0., 0., 1.38, "", "", "", "", "", "", "", "", "", "", "", "", 
  "", "", "", "", "", "", "", "", "", "", "", "", "", "", 72.69, 397621., 
  16.426, 25., 3.853, 2.279, 7824.362, "", 176.957, 17.11, "", "", 90.083, 
  1.3, 74.62, 0.716}, {"BLZ", "North America", "Belize", "2020-08-10", 177., 
  24., 17.143, 2., 0., 0., 445.148, 60.359, 43.114, 5.03, 0., 0., 1.38, "", 
  "", "", "", "", "", "", "", "", "", "", "", "", "", "", "", "", "", "", "", 
  "", "", "", "", "", "", 72.69, 397621., 16.426, 25., 3.853, 2.279, 
  7824.362, "", 176.957, 17.11, "", "", 90.083, 1.3, 74.62, 0.716}, 
 {"BLZ", "North America", "Belize", "2020-08-11", 177., 0., 17.143, 2., 0., 
  0., 445.148, 0., 43.114, 5.03, 0., 0., 1.38, "", "", "", "", "", "", "", 
  "", "", "", "", "", "", "", "", "", "", "", "", "", "", "", "", "", "", "", 
  72.69, 397621., 16.426, 25., 3.853, 2.279, 7824.362, "", 176.957, 17.11, 
  "", "", 90.083, 1.3, 74.62, 0.716}, {"BLZ", "North America", "Belize", 
  "2020-08-12", 210., 33., 17.714, 2., 0., 0., 528.141, 82.994, 44.551, 5.03, 
  0., 0., 1.39, "", "", "", "", "", "", "", "", "", "", "", "", "", "", "", 
  "", "", "", "", "", "", "", "", "", "", "", 72.69, 397621., 16.426, 25., 
  3.853, 2.279, 7824.362, "", 176.957, 17.11, "", "", 90.083, 1.3, 74.62, 
  0.716}, {"BLZ", "North America", "Belize", "2020-08-13", 296., 86., 26., 
  2., 0., 0., 744.427, 216.286, 65.389, 5.03, 0., 0., 1.39, "", "", "", "", 
  "", "", "", "", "", "", "", "", "", "", "", "", "", "", "", "", "", "", "", 
  "", "", "", 72.69, 397621., 16.426, 25., 3.853, 2.279, 7824.362, "", 
  176.957, 17.11, "", "", 90.083, 1.3, 74.62, 0.716}, 
 {"BLZ", "North America", "Belize", "2020-08-14", 356., 60., 34.571, 3., 1., 
  0.143, 895.325, 150.897, 86.946, 7.545, 2.515, 0.359, 1.37, "", "", "", "", 
  "", "", "", "", "", "", "", "", "", "", "", "", "", "", "", "", "", "", "", 
  "", "", "", 72.69, 397621., 16.426, 25., 3.853, 2.279, 7824.362, "", 
  176.957, 17.11, "", "", 90.083, 1.3, 74.62, 0.716}, 
 {"BLZ", "North America", "Belize", "2020-08-15", 388., 32., 34.571, 3., 0., 
  0.143, 975.804, 80.479, 86.946, 7.545, 0., 0.359, 1.36, "", "", "", "", "", 
  "", "", "", "", "", "", "", "", "", "", "", "", "", "", "", "", "", "", "", 
  "", "", 72.69, 397621., 16.426, 25., 3.853, 2.279, 7824.362, "", 176.957, 
  17.11, "", "", 90.083, 1.3, 74.62, 0.716}, {"BLZ", "North America", 
  "Belize", "2020-08-16", 452., 64., 42.714, 3., 0., 0.143, 1136.761, 
  160.957, 107.425, 7.545, 0., 0.359, 1.34, "", "", "", "", "", "", "", "", 
  "", "", "", "", "", "", "", "", "", "", "", "", "", "", "", "", "", "", 
  72.69, 397621., 16.426, 25., 3.853, 2.279, 7824.362, "", 176.957, 17.11, 
  "", "", 90.083, 1.3, 74.62, 0.716}, {"BLZ", "North America", "Belize", 
  "2020-08-17", 475., 23., 42.571, 4., 1., 0.286, 1194.605, 57.844, 107.065, 
  10.06, 2.515, 0.719, 1.32, "", "", "", "", "", "", "", "", "", "", "", "", 
  "", "", "", "", "", "", "", "", "", "", "", "", "", "", 72.69, 397621., 
  16.426, 25., 3.853, 2.279, 7824.362, "", 176.957, 17.11, "", "", 90.083, 
  1.3, 74.62, 0.716}, {"BLZ", "North America", "Belize", "2020-08-18", 475., 
  0., 42.571, 4., 0., 0.286, 1194.605, 0., 107.065, 10.06, 0., 0.719, 1.3, 
  "", "", "", "", "", "", "", "", "", "", "", "", "", "", "", "", "", "", "", 
  "", "", "", "", "", "", "", 72.69, 397621., 16.426, 25., 3.853, 2.279, 
  7824.362, "", 176.957, 17.11, "", "", 90.083, 1.3, 74.62, 0.716}, 
 {"BLZ", "North America", "Belize", "2020-08-19", 553., 78., 49., 4., 0., 
  0.286, 1390.772, 196.167, 123.233, 10.06, 0., 0.719, 1.29, "", "", "", "", 
  "", "", "", "", "", "", "", "", "", "", "", "", "", "", "", "", "", "", "", 
  "", "", "", 72.69, 397621., 16.426, 25., 3.853, 2.279, 7824.362, "", 
  176.957, 17.11, "", "", 90.083, 1.3, 74.62, 0.716}, 
 {"BLZ", "North America", "Belize", "2020-08-20", 605., 52., 44.143, 5., 1., 
  0.429, 1521.549, 130.778, 111.017, 12.575, 2.515, 1.078, 1.27, "", "", "", 
  "", "", "", "", "", "", "", "", "", "", "", "", "", "", "", "", "", "", "", 
  "", "", "", "", 72.69, 397621., 16.426, 25., 3.853, 2.279, 7824.362, "", 
  176.957, 17.11, "", "", 90.083, 1.3, 74.62, 0.716}, 
 {"BLZ", "North America", "Belize", "2020-08-21", 648., 43., 41.714, 5., 0., 
  0.286, 1629.693, 108.143, 104.91, 12.575, 0., 0.719, 1.26, "", "", "", "", 
  "", "", "", "", "", "", "", "", "", "", "", "", "", "", "", "", "", "", "", 
  "", "", "", 72.69, 397621., 16.426, 25., 3.853, 2.279, 7824.362, "", 
  176.957, 17.11, "", "", 90.083, 1.3, 74.62, 0.716}, 
 {"BLZ", "North America", "Belize", "2020-08-22", 668., 20., 40., 6., 1., 
  0.429, 1679.992, 50.299, 100.598, 15.09, 2.515, 1.078, 1.24, "", "", "", 
  "", "", "", "", "", "", "", "", "", "", "", "", "", "", "", "", "", "", "", 
  "", "", "", "", 72.69, 397621., 16.426, 25., 3.853, 2.279, 7824.362, "", 
  176.957, 17.11, "", "", 90.083, 1.3, 74.62, 0.716}, 
 {"BLZ", "North America", "Belize", "2020-08-23", 686., 18., 33.429, 6., 0., 
  0.429, 1725.261, 45.269, 84.071, 15.09, 0., 1.078, 1.23, "", "", "", "", 
  "", "", "", "", "", "", "", "", "", "", "", "", "", "", "", "", "", "", "", 
  "", "", "", 72.69, 397621., 16.426, 25., 3.853, 2.279, 7824.362, "", 
  176.957, 17.11, "", "", 90.083, 1.3, 74.62, 0.716}, 
 {"BLZ", "North America", "Belize", "2020-08-24", 713., 27., 34., 10., 4., 
  0.857, 1793.165, 67.904, 85.509, 25.15, 10.06, 2.156, 1.22, "", "", "", "", 
  "", "", "", "", "", "", "", "", "", "", "", "", "", "", "", "", "", "", "", 
  "", "", "", 72.69, 397621., 16.426, 25., 3.853, 2.279, 7824.362, "", 
  176.957, 17.11, "", "", 90.083, 1.3, 74.62, 0.716}, 
 {"BLZ", "North America", "Belize", "2020-08-25", 730., 17., 36.429, 10., 0., 
  0.857, 1835.919, 42.754, 91.616, 25.15, 0., 2.156, 1.21, "", "", "", "", 
  "", "", "", "", "", "", "", "", "", "", "", "", "", "", "", "", "", "", "", 
  "", "", "", 72.69, 397621., 16.426, 25., 3.853, 2.279, 7824.362, "", 
  176.957, 17.11, "", "", 90.083, 1.3, 74.62, 0.716}, 
 {"BLZ", "North America", "Belize", "2020-08-26", 760., 30., 29.571, 11., 1., 
  1., 1911.368, 75.449, 74.371, 27.665, 2.515, 2.515, 1.21, "", "", "", "", 
  "", "", "", "", "", "", "", "", "", "", "", "", "", "", "", "", "", "", "", 
  "", "", "", 72.69, 397621., 16.426, 25., 3.853, 2.279, 7824.362, "", 
  176.957, 17.11, "", "", 90.083, 1.3, 74.62, 0.716}, 
 {"BLZ", "North America", "Belize", "2020-08-27", 818., 58., 30.429, 12., 1., 
  1., 2057.235, 145.868, 76.527, 30.179, 2.515, 2.515, 1.2, "", "", "", "", 
  "", "", "", "", "", "", "", "", "", "", "", "", "", "", "", "", "", "", "", 
  "", "", "", 72.69, 397621., 16.426, 25., 3.853, 2.279, 7824.362, "", 
  176.957, 17.11, "", "", 90.083, 1.3, 74.62, 0.716}, 
 {"BLZ", "North America", "Belize", "2020-08-28", 870., 52., 31.714, 12., 0., 
  1., 2188.013, 130.778, 79.76, 30.179, 0., 2.515, 1.2, "", "", "", "", "", 
  "", "", "", "", "", "", "", "", "", "", "", "", "", "", "", "", "", "", "", 
  "", "", 72.69, 397621., 16.426, 25., 3.853, 2.279, 7824.362, "", 176.957, 
  17.11, "", "", 90.083, 1.3, 74.62, 0.716}, {"BLZ", "North America", 
  "Belize", "2020-08-29", 964., 94., 42.286, 13., 1., 1., 2424.419, 236.406, 
  106.347, 32.694, 2.515, 2.515, 1.19, "", "", "", "", "", "", "", "", "", 
  "", "", "", "", "", "", "", "", "", "", "", "", "", "", "", "", "", 72.69, 
  397621., 16.426, 25., 3.853, 2.279, 7824.362, "", 176.957, 17.11, "", "", 
  90.083, 1.3, 74.62, 0.716}, {"BLZ", "North America", "Belize", 
  "2020-08-30", 993., 29., 43.857, 13., 0., 1., 2497.353, 72.934, 110.299, 
  32.694, 0., 2.515, 1.18, "", "", "", "", "", "", "", "", "", "", "", "", 
  "", "", "", "", "", "", "", "", "", "", "", "", "", "", 72.69, 397621., 
  16.426, 25., 3.853, 2.279, 7824.362, "", 176.957, 17.11, "", "", 90.083, 
  1.3, 74.62, 0.716}, {"BLZ", "North America", "Belize", "2020-08-31", 1007., 
  14., 42., 13., 0., 0.429, 2532.562, 35.209, 105.628, 32.694, 0., 1.078, 
  1.17, "", "", "", "", "", "", "", "", "", "", "", "", "", "", "", "", "", 
  "", "", "", "", "", "", "", "", "", 72.69, 397621., 16.426, 25., 3.853, 
  2.279, 7824.362, "", 176.957, 17.11, "", "", 90.083, 1.3, 74.62, 0.716}, 
 {"BLZ", "North America", "Belize", "2020-09-01", 1050., 43., 45.714, 13., 
  0., 0.429, 2640.706, 108.143, 114.969, 32.694, 0., 1.078, 1.16, "", "", "", 
  "", "", "", "", "", "", "", "", "", "", "", "", "", "", "", "", "", "", "", 
  "", "", "", "", 72.69, 397621., 16.426, 25., 3.853, 2.279, 7824.362, "", 
  176.957, 17.11, "", "", 90.083, 1.3, 74.62, 0.716}, 
 {"BLZ", "North America", "Belize", "2020-09-02", 1101., 51., 48.714, 13., 
  0., 0.286, 2768.968, 128.263, 122.514, 32.694, 0., 0.719, 1.15, "", "", "", 
  "", "", "", "", "", "", "", "", "", "", "", "", "", "", "", "", "", "", "", 
  "", "", "", "", 72.22, 397621., 16.426, 25., 3.853, 2.279, 7824.362, "", 
  176.957, 17.11, "", "", 90.083, 1.3, 74.62, 0.716}, 
 {"BLZ", "North America", "Belize", "2020-09-03", 1101., 0., 40.429, 13., 0., 
  0.143, 2768.968, 0., 101.676, 32.694, 0., 0.359, 1.14, "", "", "", "", "", 
  "", "", "", "", "", "", "", "", "", "", "", "", "", "", "", "", "", "", "", 
  "", "", 72.22, 397621., 16.426, 25., 3.853, 2.279, 7824.362, "", 176.957, 
  17.11, "", "", 90.083, 1.3, 74.62, 0.716}, {"BLZ", "North America", 
  "Belize", "2020-09-04", 1152., 51., 40.286, 15., 2., 0.429, 2897.231, 
  128.263, 101.317, 37.724, 5.03, 1.078, 1.13, "", "", "", "", "", "", "", 
  "", "", "", "", "", "", "", "", "", "", "", "", "", "", "", "", "", "", "", 
  72.22, 397621., 16.426, 25., 3.853, 2.279, 7824.362, "", 176.957, 17.11, 
  "", "", 90.083, 1.3, 74.62, 0.716}, {"BLZ", "North America", "Belize", 
  "2020-09-05", 1194., 42., 32.857, 15., 0., 0.286, 3002.86, 105.628, 82.634, 
  37.724, 0., 0.719, 1.13, "", "", "", "", "", "", "", "", "", "", "", "", 
  "", "", "", "", "", "", "", "", "", "", "", "", "", "", 72.22, 397621., 
  16.426, 25., 3.853, 2.279, 7824.362, "", 176.957, 17.11, "", "", 90.083, 
  1.3, 74.62, 0.716}, {"BLZ", "North America", "Belize", "2020-09-06", 1194., 
  0., 28.714, 15., 0., 0.286, 3002.86, 0., 72.215, 37.724, 0., 0.719, 1.13, 
  "", "", "", "", "", "", "", "", "", "", "", "", "", "", "", "", "", "", "", 
  "", "", "", "", "", "", "", 72.22, 397621., 16.426, 25., 3.853, 2.279, 
  7824.362, "", 176.957, 17.11, "", "", 90.083, 1.3, 74.62, 0.716}, 
 {"BLZ", "North America", "Belize", "2020-09-07", 1307., 113., 42.857, 16., 
  1., 0.429, 3287.05, 284.19, 107.784, 40.239, 2.515, 1.078, 1.13, "", "", 
  "", "", "", "", "", "", "", "", "", "", "", "", "", "", "", "", "", "", "", 
  "", "", "", "", "", 72.22, 397621., 16.426, 25., 3.853, 2.279, 7824.362, 
  "", 176.957, 17.11, "", "", 90.083, 1.3, 74.62, 0.716}, 
 {"BLZ", "North America", "Belize", "2020-09-08", 1361., 54., 44.429, 16., 
  0., 0.429, 3422.857, 135.808, 111.736, 40.239, 0., 1.078, 1.12, "", "", "", 
  "", "", "", "", "", "", "", "", "", "", "", "", "", "", "", "", "", "", "", 
  "", "", "", "", 72.22, 397621., 16.426, 25., 3.853, 2.279, 7824.362, "", 
  176.957, 17.11, "", "", 90.083, 1.3, 74.62, 0.716}, 
 {"BLZ", "North America", "Belize", "2020-09-09", 1365., 4., 37.714, 18., 2., 
  0.714, 3432.917, 10.06, 94.85, 45.269, 5.03, 1.796, 1.1, "", "", "", "", 
  "", "", "", "", "", "", "", "", "", "", "", "", "", "", "", "", "", "", "", 
  "", "", "", 72.22, 397621., 16.426, 25., 3.853, 2.279, 7824.362, "", 
  176.957, 17.11, "", "", 90.083, 1.3, 74.62, 0.716}, 
 {"BLZ", "North America", "Belize", "2020-09-10", 1365., 0., 37.714, 18., 0., 
  0.714, 3432.917, 0., 94.85, 45.269, 0., 1.796, 1.1, "", "", "", "", "", "", 
  "", "", "", "", "", "", "", "", "", "", "", "", "", "", "", "", "", "", "", 
  "", 72.22, 397621., 16.426, 25., 3.853, 2.279, 7824.362, "", 176.957, 
  17.11, "", "", 90.083, 1.3, 74.62, 0.716}, {"BLZ", "North America", 
  "Belize", "2020-09-11", 1435., 70., 40.429, 19., 1., 0.571, 3608.964, 
  176.047, 101.676, 47.784, 2.515, 1.437, 1.09, "", "", "", "", "", "", "", 
  "", "", "", "", "", "", "", "", "", "", "", "", "", "", "", "", "", "", "", 
  72.22, 397621., 16.426, 25., 3.853, 2.279, 7824.362, "", 176.957, 17.11, 
  "", "", 90.083, 1.3, 74.62, 0.716}, {"BLZ", "North America", "Belize", 
  "2020-09-12", 1458., 23., 37.714, 19., 0., 0.571, 3666.808, 57.844, 94.85, 
  47.784, 0., 1.437, 1.09, "", "", "", "", "", "", "", "", "", "", "", "", 
  "", "", "", "", "", "", "", "", "", "", "", "", "", "", 72.22, 397621., 
  16.426, 25., 3.853, 2.279, 7824.362, "", 176.957, 17.11, "", "", 90.083, 
  1.3, 74.62, 0.716}, {"BLZ", "North America", "Belize", "2020-09-13", 1480., 
  22., 40.857, 19., 0., 0.571, 3722.137, 55.329, 102.754, 47.784, 0., 1.437, 
  1.09, "", "", "", "", "", "", "", "", "", "", "", "", "", "", "", "", "", 
  "", "", "", "", "", "", "", "", "", 72.22, 397621., 16.426, 25., 3.853, 
  2.279, 7824.362, "", 176.957, 17.11, "", "", 90.083, 1.3, 74.62, 0.716}, 
 {"BLZ", "North America", "Belize", "2020-09-14", 1501., 21., 27.714, 19., 
  0., 0.429, 3774.952, 52.814, 69.7, 47.784, 0., 1.078, 1.08, "", "", "", "", 
  "", "", "", "", "", "", "", "", "", "", "", "", "", "", "", "", "", "", "", 
  "", "", "", 72.22, 397621., 16.426, 25., 3.853, 2.279, 7824.362, "", 
  176.957, 17.11, "", "", 90.083, 1.3, 74.62, 0.716}, 
 {"BLZ", "North America", "Belize", "2020-09-15", 1528., 27., 23.857, 19., 
  0., 0.429, 3842.855, 67.904, 60., 47.784, 0., 1.078, 1.08, "", "", "", "", 
  "", "", "", "", "", "", "", "", "", "", "", "", "", "", "", "", "", "", "", 
  "", "", "", 72.22, 397621., 16.426, 25., 3.853, 2.279, 7824.362, "", 
  176.957, 17.11, "", "", 90.083, 1.3, 74.62, 0.716}, 
 {"BLZ", "North America", "Belize", "2020-09-16", 1536., 8., 24.429, 19., 0., 
  0.143, 3862.975, 20.12, 61.437, 47.784, 0., 0.359, 1.08, "", "", "", "", 
  "", "", "", "", "", "", "", "", "", "", "", "", "", "", "", "", "", "", "", 
  "", "", "", 72.22, 397621., 16.426, 25., 3.853, 2.279, 7824.362, "", 
  176.957, 17.11, "", "", 90.083, 1.3, 74.62, 0.716}, 
 {"BLZ", "North America", "Belize", "2020-09-17", 1567., 31., 28.857, 19., 
  0., 0.143, 3940.939, 77.964, 72.574, 47.784, 0., 0.359, 1.09, "", "", "", 
  "", "", "", "", "", "", "", "", "", "", "", "", "", "", "", "", "", "", "", 
  "", "", "", "", 72.22, 397621., 16.426, 25., 3.853, 2.279, 7824.362, "", 
  176.957, 17.11, "", "", 90.083, 1.3, 74.62, 0.716}, 
 {"BLZ", "North America", "Belize", "2020-09-18", 1590., 23., 22.143, 20., 
  1., 0.143, 3998.783, 57.844, 55.688, 50.299, 2.515, 0.359, 1.09, "", "", 
  "", "", "", "", "", "", "", "", "", "", "", "", "", "", "", "", "", "", "", 
  "", "", "", "", "", 72.22, 397621., 16.426, 25., 3.853, 2.279, 7824.362, 
  "", 176.957, 17.11, "", "", 90.083, 1.3, 74.62, 0.716}, 
 {"BLZ", "North America", "Belize", "2020-09-19", 1606., 16., 21.143, 20., 
  0., 0.143, 4039.022, 40.239, 53.173, 50.299, 0., 0.359, 1.1, "", "", "", 
  "", "", "", "", "", "", "", "", "", "", "", "", "", "", "", "", "", "", "", 
  "", "", "", "", 72.22, 397621., 16.426, 25., 3.853, 2.279, 7824.362, "", 
  176.957, 17.11, "", "", 90.083, 1.3, 74.62, 0.716}, 
 {"BLZ", "North America", "Belize", "2020-09-20", 1627., 21., 21., 21., 1., 
  0.286, 4091.836, 52.814, 52.814, 52.814, 2.515, 0.719, 1.11, "", "", "", 
  "", "", "", "", "", "", "", "", "", "", "", "", "", "", "", "", "", "", "", 
  "", "", "", "", 72.22, 397621., 16.426, 25., 3.853, 2.279, 7824.362, "", 
  176.957, 17.11, "", "", 90.083, 1.3, 74.62, 0.716}, 
 {"BLZ", "North America", "Belize", "2020-09-21", 1635., 8., 19.143, 21., 0., 
  0.286, 4111.956, 20.12, 48.143, 52.814, 0., 0.719, 1.12, "", "", "", "", 
  "", "", "", "", "", "", "", "", "", "", "", "", "", "", "", "", "", "", "", 
  "", "", "", 72.22, 397621., 16.426, 25., 3.853, 2.279, 7824.362, "", 
  176.957, 17.11, "", "", 90.083, 1.3, 74.62, 0.716}, 
 {"BLZ", "North America", "Belize", "2020-09-22", 1635., 0., 15.286, 21., 0., 
  0.286, 4111.956, 0., 38.443, 52.814, 0., 0.719, 1.13, "", "", "", "", "", 
  "", "", "", "", "", "", "", "", "", "", "", "", "", "", "", "", "", "", "", 
  "", "", 72.22, 397621., 16.426, 25., 3.853, 2.279, 7824.362, "", 176.957, 
  17.11, "", "", 90.083, 1.3, 74.62, 0.716}, {"BLZ", "North America", 
  "Belize", "2020-09-23", 1706., 71., 24.286, 22., 1., 0.429, 4290.518, 
  178.562, 61.078, 55.329, 2.515, 1.078, 1.15, "", "", "", "", "", "", "", 
  "", "", "", "", "", "", "", "", "", "", "", "", "", "", "", "", "", "", "", 
  72.22, 397621., 16.426, 25., 3.853, 2.279, 7824.362, "", 176.957, 17.11, 
  "", "", 90.083, 1.3, 74.62, 0.716}, {"BLZ", "North America", "Belize", 
  "2020-09-24", 1706., 0., 19.857, 22., 0., 0.429, 4290.518, 0., 49.94, 
  55.329, 0., 1.078, 1.16, "", "", "", "", "", "", "", "", "", "", "", "", 
  "", "", "", "", "", "", "", "", "", "", "", "", "", "", 72.22, 397621., 
  16.426, 25., 3.853, 2.279, 7824.362, "", 176.957, 17.11, "", "", 90.083, 
  1.3, 74.62, 0.716}, {"BLZ", "North America", "Belize", "2020-09-25", 1808., 
  102., 31.143, 23., 1., 0.429, 4547.044, 256.526, 78.323, 57.844, 2.515, 
  1.078, 1.17, "", "", "", "", "", "", "", "", "", "", "", "", "", "", "", 
  "", "", "", "", "", "", "", "", "", "", "", 72.22, 397621., 16.426, 25., 
  3.853, 2.279, 7824.362, "", 176.957, 17.11, "", "", 90.083, 1.3, 74.62, 
  0.716}, {"BLZ", "North America", "Belize", "2020-09-26", 1825., 17., 
  31.286, 24., 1., 0.571, 4589.798, 42.754, 78.682, 60.359, 2.515, 1.437, 
  1.17, "", "", "", "", "", "", "", "", "", "", "", "", "", "", "", "", "", 
  "", "", "", "", "", "", "", "", "", 72.22, 397621., 16.426, 25., 3.853, 
  2.279, 7824.362, "", 176.957, 17.11, "", "", 90.083, 1.3, 74.62, 0.716}, 
 {"BLZ", "North America", "Belize", "2020-09-27", 1825., 0., 28.286, 24., 0., 
  0.429, 4589.798, 0., 71.137, 60.359, 0., 1.078, 1.17, "", "", "", "", "", 
  "", "", "", "", "", "", "", "", "", "", "", "", "", "", "", "", "", "", "", 
  "", "", 72.22, 397621., 16.426, 25., 3.853, 2.279, 7824.362, "", 176.957, 
  17.11, "", "", 90.083, 1.3, 74.62, 0.716}, {"BLZ", "North America", 
  "Belize", "2020-09-28", 1891., 66., 36.571, 24., 0., 0.429, 4755.785, 
  165.987, 91.976, 60.359, 0., 1.078, 1.18, "", "", "", "", "", "", "", "", 
  "", "", "", "", "", "", "", "", "", "", "", "", "", "", "", "", "", "", 
  72.22, 397621., 16.426, 25., 3.853, 2.279, 7824.362, "", 176.957, 17.11, 
  "", "", 90.083, 1.3, 74.62, 0.716}, {"BLZ", "North America", "Belize", 
  "2020-09-29", 1891., 0., 36.571, 24., 0., 0.429, 4755.785, 0., 91.976, 
  60.359, 0., 1.078, 1.18, "", "", "", "", "", "", "", "", "", "", "", "", 
  "", "", "", "", "", "", "", "", "", "", "", "", "", "", 72.22, 397621., 
  16.426, 25., 3.853, 2.279, 7824.362, "", 176.957, 17.11, "", "", 90.083, 
  1.3, 74.62, 0.716}, {"BLZ", "North America", "Belize", "2020-09-30", 1992., 
  101., 40.857, 27., 3., 0.714, 5009.796, 254.011, 102.754, 67.904, 7.545, 
  1.796, 1.18, "", "", "", "", "", "", "", "", "", "", "", "", "", "", "", 
  "", "", "", "", "", "", "", "", "", "", "", 72.22, 397621., 16.426, 25., 
  3.853, 2.279, 7824.362, "", 176.957, 17.11, "", "", 90.083, 1.3, 74.62, 
  0.716}, {"BLZ", "North America", "Belize", "2020-10-01", 1992., 0., 40.857, 
  27., 0., 0.714, 5009.796, 0., 102.754, 67.904, 0., 1.796, 1.18, "", "", "", 
  "", "", "", "", "", "", "", "", "", "", "", "", "", "", "", "", "", "", "", 
  "", "", "", "", 69.44, 397621., 16.426, 25., 3.853, 2.279, 7824.362, "", 
  176.957, 17.11, "", "", 90.083, 1.3, 74.62, 0.716}, 
 {"BLZ", "North America", "Belize", "2020-10-02", 2080., 88., 38.857, 28., 
  1., 0.714, 5231.112, 221.316, 97.724, 70.419, 2.515, 1.796, 1.18, "", "", 
  "", "", "", "", "", "", "", "", "", "", "", "", "", "", "", "", "", "", "", 
  "", "", "", "", "", 69.44, 397621., 16.426, 25., 3.853, 2.279, 7824.362, 
  "", 176.957, 17.11, "", "", 90.083, 1.3, 74.62, 0.716}, 
 {"BLZ", "North America", "Belize", "2020-10-03", 2080., 0., 36.429, 28., 0., 
  0.571, 5231.112, 0., 91.616, 70.419, 0., 1.437, 1.17, "", "", "", "", "", 
  "", "", "", "", "", "", "", "", "", "", "", "", "", "", "", "", "", "", "", 
  "", "", 69.44, 397621., 16.426, 25., 3.853, 2.279, 7824.362, "", 176.957, 
  17.11, "", "", 90.083, 1.3, 74.62, 0.716}, {"BLZ", "North America", 
  "Belize", "2020-10-04", 2131., 51., 43.714, 29., 1., 0.714, 5359.375, 
  128.263, 109.94, 72.934, 2.515, 1.796, 1.17, "", "", "", "", "", "", "", 
  "", "", "", "", "", "", "", "", "", "", "", "", "", "", "", "", "", "", "", 
  69.44, 397621., 16.426, 25., 3.853, 2.279, 7824.362, "", 176.957, 17.11, 
  "", "", 90.083, 1.3, 74.62, 0.716}, {"BLZ", "North America", "Belize", 
  "2020-10-05", 2196., 65., 43.571, 30., 1., 0.857, 5522.847, 163.472, 
  109.58, 75.449, 2.515, 2.156, 1.17, "", "", "", "", "", "", "", "", "", "", 
  "", "", "", "", "", "", "", "", "", "", "", "", "", "", "", "", 69.44, 
  397621., 16.426, 25., 3.853, 2.279, 7824.362, "", 176.957, 17.11, "", "", 
  90.083, 1.3, 74.62, 0.716}, {"BLZ", "North America", "Belize", 
  "2020-10-06", 2243., 47., 50.286, 34., 4., 1.429, 5641.05, 118.203, 
  126.466, 85.509, 10.06, 3.593, 1.17, "", "", "", "", "", "", "", "", "", 
  "", "", "", "", "", "", "", "", "", "", "", "", "", "", "", "", "", 69.44, 
  397621., 16.426, 25., 3.853, 2.279, 7824.362, "", 176.957, 17.11, "", "", 
  90.083, 1.3, 74.62, 0.716}, {"BLZ", "North America", "Belize", 
  "2020-10-07", 2310., 67., 45.429, 34., 0., 1., 5809.552, 168.502, 114.251, 
  85.509, 0., 2.515, 1.16, "", "", "", "", "", "", "", "", "", "", "", "", 
  "", "", "", "", "", "", "", "", "", "", "", "", "", "", 69.44, 397621., 
  16.426, 25., 3.853, 2.279, 7824.362, "", 176.957, 17.11, "", "", 90.083, 
  1.3, 74.62, 0.716}, {"BLZ", "North America", "Belize", "2020-10-08", 2373., 
  63., 54.429, 34., 0., 1., 5967.995, 158.442, 136.886, 85.509, 0., 2.515, 
  1.15, "", "", "", "", "", "", "", "", "", "", "", "", "", "", "", "", "", 
  "", "", "", "", "", "", "", "", "", 69.44, 397621., 16.426, 25., 3.853, 
  2.279, 7824.362, "", 176.957, 17.11, "", "", 90.083, 1.3, 74.62, 0.716}, 
 {"BLZ", "North America", "Belize", "2020-10-09", 2427., 54., 49.571, 35., 
  1., 1., 6103.802, 135.808, 124.67, 88.024, 2.515, 2.515, 1.15, "", "", "", 
  "", "", "", "", "", "", "", "", "", "", "", "", "", "", "", "", "", "", "", 
  "", "", "", "", 69.44, 397621., 16.426, 25., 3.853, 2.279, 7824.362, "", 
  176.957, 17.11, "", "", 90.083, 1.3, 74.62, 0.716}, 
 {"BLZ", "North America", "Belize", "2020-10-10", 2427., 0., 49.571, 35., 0., 
  1., 6103.802, 0., 124.67, 88.024, 0., 2.515, 1.14, "", "", "", "", "", "", 
  "", "", "", "", "", "", "", "", "", "", "", "", "", "", "", "", "", "", "", 
  "", 69.44, 397621., 16.426, 25., 3.853, 2.279, 7824.362, "", 176.957, 
  17.11, "", "", 90.083, 1.3, 74.62, 0.716}, {"BLZ", "North America", 
  "Belize", "2020-10-11", 2531., 104., 57.143, 37., 2., 1.143, 6365.358, 
  261.556, 143.712, 93.053, 5.03, 2.874, 1.14, "", "", "", "", "", "", "", 
  "", "", "", "", "", "", "", "", "", "", "", "", "", "", "", "", "", "", "", 
  69.44, 397621., 16.426, 25., 3.853, 2.279, 7824.362, "", 176.957, 17.11, 
  "", "", 90.083, 1.3, 74.62, 0.716}, {"BLZ", "North America", "Belize", 
  "2020-10-12", 2569., 38., 53.286, 37., 0., 1., 6460.926, 95.568, 134.011, 
  93.053, 0., 2.515, 1.13, "", "", "", "", "", "", "", "", "", "", "", "", 
  "", "", "", "", "", "", "", "", "", "", "", "", "", "", 69.44, 397621., 
  16.426, 25., 3.853, 2.279, 7824.362, "", 176.957, 17.11, "", "", 90.083, 
  1.3, 74.62, 0.716}, {"BLZ", "North America", "Belize", "2020-10-13", 2585., 
  16., 48.857, 39., 2., 0.714, 6501.166, 40.239, 122.874, 98.083, 5.03, 
  1.796, 1.12, "", "", "", "", "", "", "", "", "", "", "", "", "", "", "", 
  "", "", "", "", "", "", "", "", "", "", "", 69.44, 397621., 16.426, 25., 
  3.853, 2.279, 7824.362, "", 176.957, 17.11, "", "", 90.083, 1.3, 74.62, 
  0.716}, {"BLZ", "North America", "Belize", "2020-10-14", 2619., 34., 
  44.143, 40., 1., 0.857, 6586.674, 85.509, 111.017, 100.598, 2.515, 2.156, 
  1.12, "", "", "", "", "", "", "", "", "", "", "", "", "", "", "", "", "", 
  "", "", "", "", "", "", "", "", "", 69.44, 397621., 16.426, 25., 3.853, 
  2.279, 7824.362, "", 176.957, 17.11, "", "", 90.083, 1.3, 74.62, 0.716}, 
 {"BLZ", "North America", "Belize", "2020-10-15", 2682., 63., 44.143, 41., 
  1., 1., 6745.117, 158.442, 111.017, 103.113, 2.515, 2.515, 1.12, "", "", 
  "", "", "", "", "", "", "", "", "", "", "", "", "", "", "", "", "", "", "", 
  "", "", "", "", "", 69.44, 397621., 16.426, 25., 3.853, 2.279, 7824.362, 
  "", 176.957, 17.11, "", "", 90.083, 1.3, 74.62, 0.716}, 
 {"BLZ", "North America", "Belize", "2020-10-16", 2728., 46., 43., 43., 2., 
  1.143, 6860.805, 115.688, 108.143, 108.143, 5.03, 2.874, 1.12, "", "", "", 
  "", "", "", "", "", "", "", "", "", "", "", "", "", "", "", "", "", "", "", 
  "", "", "", "", 69.44, 397621., 16.426, 25., 3.853, 2.279, 7824.362, "", 
  176.957, 17.11, "", "", 90.083, 1.3, 74.62, 0.716}, 
 {"BLZ", "North America", "Belize", "2020-10-17", 2775., 47., 49.714, 43., 
  0., 1.143, 6979.008, 118.203, 125.029, 108.143, 0., 2.874, 1.12, "", "", 
  "", "", "", "", "", "", "", "", "", "", "", "", "", "", "", "", "", "", "", 
  "", "", "", "", "", 69.44, 397621., 16.426, 25., 3.853, 2.279, 7824.362, 
  "", 176.957, 17.11, "", "", 90.083, 1.3, 74.62, 0.716}, 
 {"BLZ", "North America", "Belize", "2020-10-18", 2813., 38., 40.286, 44., 
  1., 1., 7074.576, 95.568, 101.317, 110.658, 2.515, 2.515, 1.12, "", "", "", 
  "", "", "", "", "", "", "", "", "", "", "", "", "", "", "", "", "", "", "", 
  "", "", "", "", 69.44, 397621., 16.426, 25., 3.853, 2.279, 7824.362, "", 
  176.957, 17.11, "", "", 90.083, 1.3, 74.62, 0.716}, 
 {"BLZ", "North America", "Belize", "2020-10-19", 2833., 20., 37.714, 45., 
  1., 1.143, 7124.875, 50.299, 94.85, 113.173, 2.515, 2.874, 1.12, "", "", 
  "", "", "", "", "", "", "", "", "", "", "", "", "", "", "", "", "", "", "", 
  "", "", "", "", "", 66.67, 397621., 16.426, 25., 3.853, 2.279, 7824.362, 
  "", 176.957, 17.11, "", "", 90.083, 1.3, 74.62, 0.716}, 
 {"BLZ", "North America", "Belize", "2020-10-20", 2886., 53., 43., 45., 0., 
  0.857, 7258.168, 133.293, 108.143, 113.173, 0., 2.156, 1.12, "", "", "", 
  "", "", "", "", "", "", "", "", "", "", "", "", "", "", "", "", "", "", "", 
  "", "", "", "", 66.67, 397621., 16.426, 25., 3.853, 2.279, 7824.362, "", 
  176.957, 17.11, "", "", 90.083, 1.3, 74.62, 0.716}, 
 {"BLZ", "North America", "Belize", "2020-10-21", 2937., 51., 45.429, 46., 
  1., 0.857, 7386.431, 128.263, 114.251, 115.688, 2.515, 2.156, 1.12, "", "", 
  "", "", "", "", "", "", "", "", "", "", "", "", "", "", "", "", "", "", "", 
  "", "", "", "", "", 66.67, 397621., 16.426, 25., 3.853, 2.279, 7824.362, 
  "", 176.957, 17.11, "", "", 90.083, 1.3, 74.62, 0.716}, 
 {"BLZ", "North America", "Belize", "2020-10-22", 2995., 58., 44.714, 46., 
  0., 0.714, 7532.298, 145.868, 112.455, 115.688, 0., 1.796, 1.12, "", "", 
  "", "", "", "", "", "", "", "", "", "", "", "", "", "", "", "", "", "", "", 
  "", "", "", "", "", 66.67, 397621., 16.426, 25., 3.853, 2.279, 7824.362, 
  "", 176.957, 17.11, "", "", 90.083, 1.3, 74.62, 0.716}, 
 {"BLZ", "North America", "Belize", "2020-10-23", 3050., 55., 46., 46., 0., 
  0.429, 7670.621, 138.323, 115.688, 115.688, 0., 1.078, 1.13, "", "", "", 
  "", "", "", "", "", "", "", "", "", "", "", "", "", "", "", "", "", "", "", 
  "", "", "", "", 66.67, 397621., 16.426, 25., 3.853, 2.279, 7824.362, "", 
  176.957, 17.11, "", "", 90.083, 1.3, 74.62, 0.716}, 
 {"BLZ", "North America", "Belize", "2020-10-24", 3106., 56., 47.286, 48., 
  2., 0.714, 7811.459, 140.838, 118.922, 120.718, 5.03, 1.796, 1.13, "", "", 
  "", "", "", "", "", "", "", "", "", "", "", "", "", "", "", "", "", "", "", 
  "", "", "", "", "", 66.67, 397621., 16.426, 25., 3.853, 2.279, 7824.362, 
  "", 176.957, 17.11, "", "", 90.083, 1.3, 74.62, 0.716}, 
 {"BLZ", "North America", "Belize", "2020-10-25", 3145., 39., 47.429, 50., 
  2., 0.857, 7909.542, 98.083, 119.281, 125.748, 5.03, 2.156, 1.13, "", "", 
  "", "", "", "", "", "", "", "", "", "", "", "", "", "", "", "", "", "", "", 
  "", "", "", "", "", 66.67, 397621., 16.426, 25., 3.853, 2.279, 7824.362, 
  "", 176.957, 17.11, "", "", 90.083, 1.3, 74.62, 0.716}, 
 {"BLZ", "North America", "Belize", "2020-10-26", 3145., 0., 44.571, 50., 0., 
  0.714, 7909.542, 0., 112.095, 125.748, 0., 1.796, 1.13, "", "", "", "", "", 
  "", "", "", "", "", "", "", "", "", "", "", "", "", "", "", "", "", "", "", 
  "", "", 66.67, 397621., 16.426, 25., 3.853, 2.279, 7824.362, "", 176.957, 
  17.11, "", "", 90.083, 1.3, 74.62, 0.716}, {"BLZ", "North America", 
  "Belize", "2020-10-27", 3200., 55., 44.857, 51., 1., 0.857, 8047.865, 
  138.323, 112.814, 128.263, 2.515, 2.156, 1.14, "", "", "", "", "", "", "", 
  "", "", "", "", "", "", "", "", "", "", "", "", "", "", "", "", "", "", "", 
  66.67, 397621., 16.426, 25., 3.853, 2.279, 7824.362, "", 176.957, 17.11, 
  "", "", 90.083, 1.3, 74.62, 0.716}, {"BLZ", "North America", "Belize", 
  "2020-10-28", 3261., 61., 46.286, 52., 1., 0.857, 8201.277, 153.412, 
  116.407, 130.778, 2.515, 2.156, 1.15, "", "", "", "", "", "", "", "", "", 
  "", "", "", "", "", "", "", "", "", "", "", "", "", "", "", "", "", 66.67, 
  397621., 16.426, 25., 3.853, 2.279, 7824.362, "", 176.957, 17.11, "", "", 
  90.083, 1.3, 74.62, 0.716}, {"BLZ", "North America", "Belize", 
  "2020-10-29", 3261., 0., 38., 52., 0., 0.857, 8201.277, 0., 95.568, 
  130.778, 0., 2.156, 1.15, "", "", "", "", "", "", "", "", "", "", "", "", 
  "", "", "", "", "", "", "", "", "", "", "", "", "", "", 66.67, 397621., 
  16.426, 25., 3.853, 2.279, 7824.362, "", 176.957, 17.11, "", "", 90.083, 
  1.3, 74.62, 0.716}, {"BLZ", "North America", "Belize", "2020-10-30", 3462., 
  201., 58.857, 58., 6., 1.714, 8706.784, 505.506, 148.023, 145.868, 15.09, 
  4.311, 1.16, "", "", "", "", "", "", "", "", "", "", "", "", "", "", "", 
  "", "", "", "", "", "", "", "", "", "", "", 66.67, 397621., 16.426, 25., 
  3.853, 2.279, 7824.362, "", 176.957, 17.11, "", "", 90.083, 1.3, 74.62, 
  0.716}, {"BLZ", "North America", "Belize", "2020-10-31", 3487., 25., 
  54.429, 59., 1., 1.571, 8769.658, 62.874, 136.886, 148.383, 2.515, 3.952, 
  1.16, "", "", "", "", "", "", "", "", "", "", "", "", "", "", "", "", "", 
  "", "", "", "", "", "", "", "", "", 66.67, 397621., 16.426, 25., 3.853, 
  2.279, 7824.362, "", 176.957, 17.11, "", "", 90.083, 1.3, 74.62, 0.716}, 
 {"BLZ", "North America", "Belize", "2020-11-01", 3577., 90., 61.714, 59., 
  0., 1.286, 8996.004, 226.346, 155.209, 148.383, 0., 3.234, 1.16, "", "", 
  "", "", "", "", "", "", "", "", "", "", "", "", "", "", "", "", "", "", "", 
  "", "", "", "", "", 66.67, 397621., 16.426, 25., 3.853, 2.279, 7824.362, 
  "", 176.957, 17.11, "", "", 90.083, 1.3, 74.62, 0.716}, 
 {"BLZ", "North America", "Belize", "2020-11-02", 3624., 47., 68.429, 59., 
  0., 1.286, 9114.207, 118.203, 172.095, 148.383, 0., 3.234, 1.15, "", "", 
  "", "", "", "", "", "", "", "", "", "", "", "", "", "", "", "", "", "", "", 
  "", "", "", "", "", 66.67, 397621., 16.426, 25., 3.853, 2.279, 7824.362, 
  "", 176.957, 17.11, "", "", 90.083, 1.3, 74.62, 0.716}, 
 {"BLZ", "North America", "Belize", "2020-11-03", 3790., 166., 84.286, 61., 
  2., 1.429, 9531.69, 417.483, 211.975, 153.412, 5.03, 3.593, 1.15, "", "", 
  "", "", "", "", "", "", "", "", "", "", "", "", "", "", "", "", "", "", "", 
  "", "", "", "", "", 66.67, 397621., 16.426, 25., 3.853, 2.279, 7824.362, 
  "", 176.957, 17.11, "", "", 90.083, 1.3, 74.62, 0.716}, 
 {"BLZ", "North America", "Belize", "2020-11-04", 3905., 115., 92., 64., 3., 
  1.714, 9820.91, 289.22, 231.376, 160.957, 7.545, 4.311, 1.13, "", "", "", 
  "", "", "", "", "", "", "", "", "", "", "", "", "", "", "", "", "", "", "", 
  "", "", "", "", 66.67, 397621., 16.426, 25., 3.853, 2.279, 7824.362, "", 
  176.957, 17.11, "", "", 90.083, 1.3, 74.62, 0.716}, 
 {"BLZ", "North America", "Belize", "2020-11-05", 3977., 72., 102.286, 66., 
  2., 2., 10001.987, 181.077, 257.244, 165.987, 5.03, 5.03, 1.12, "", "", "", 
  "", "", "", "", "", "", "", "", "", "", "", "", "", "", "", "", "", "", "", 
  "", "", "", "", 66.67, 397621., 16.426, 25., 3.853, 2.279, 7824.362, "", 
  176.957, 17.11, "", "", 90.083, 1.3, 74.62, 0.716}, 
 {"BLZ", "North America", "Belize", "2020-11-06", 4016., 39., 79.143, 67., 
  1., 1.286, 10100.07, 98.083, 199.041, 168.502, 2.515, 3.234, 1.11, "", "", 
  "", "", "", "", "", "", "", "", "", "", "", "", "", "", "", "", "", "", "", 
  "", "", "", "", "", 66.67, 397621., 16.426, 25., 3.853, 2.279, 7824.362, 
  "", 176.957, 17.11, "", "", 90.083, 1.3, 74.62, 0.716}, 
 {"BLZ", "North America", "Belize", "2020-11-07", 4076., 60., 84.143, 68., 
  1., 1.286, 10250.968, 150.897, 211.616, 171.017, 2.515, 3.234, 1.1, "", "", 
  "", "", "", "", "", "", "", "", "", "", "", "", "", "", "", "", "", "", "", 
  "", "", "", "", "", 66.67, 397621., 16.426, 25., 3.853, 2.279, 7824.362, 
  "", 176.957, 17.11, "", "", 90.083, 1.3, 74.62, 0.716}, 
 {"BLZ", "North America", "Belize", "2020-11-08", 4176., 100., 85.571, 70., 
  2., 1.571, 10502.463, 251.496, 215.209, 176.047, 5.03, 3.952, 1.09, "", "", 
  "", "", "", "", "", "", "", "", "", "", "", "", "", "", "", "", "", "", "", 
  "", "", "", "", "", 66.67, 397621., 16.426, 25., 3.853, 2.279, 7824.362, 
  "", 176.957, 17.11, "", "", 90.083, 1.3, 74.62, 0.716}, 
 {"BLZ", "North America", "Belize", "2020-11-09", 4230., 54., 86.571, 71., 
  1., 1.714, 10638.271, 135.808, 217.723, 178.562, 2.515, 4.311, 1.09, "", 
  "", "", "", "", "", "", "", "", "", "", "", "", "", "", "", "", "", "", "", 
  "", "", "", "", "", "", 66.67, 397621., 16.426, 25., 3.853, 2.279, 
  7824.362, "", 176.957, 17.11, "", "", 90.083, 1.3, 74.62, 0.716}, 
 {"BLZ", "North America", "Belize", "2020-11-10", 4414., 184., 89.143, 73., 
  2., 1.714, 11101.023, 462.752, 224.191, 183.592, 5.03, 4.311, 1.08, "", "", 
  "", "", "", "", "", "", "", "", "", "", "", "", "", "", "", "", "", "", "", 
  "", "", "", "", "", 66.67, 397621., 16.426, 25., 3.853, 2.279, 7824.362, 
  "", 176.957, 17.11, "", "", 90.083, 1.3, 74.62, 0.716}, 
 {"BLZ", "North America", "Belize", "2020-11-11", 4520., 106., 87.857, 75., 
  2., 1.571, 11367.609, 266.586, 220.957, 188.622, 5.03, 3.952, 1.06, "", "", 
  "", "", "", "", "", "", "", "", "", "", "", "", "", "", "", "", "", "", "", 
  "", "", "", "", "", 66.67, 397621., 16.426, 25., 3.853, 2.279, 7824.362, 
  "", 176.957, 17.11, "", "", 90.083, 1.3, 74.62, 0.716}, 
 {"BLZ", "North America", "Belize", "2020-11-12", 4596., 76., 88.429, 75., 
  0., 1.286, 11558.746, 191.137, 222.394, 188.622, 0., 3.234, 1.05, "", "", 
  "", "", "", "", "", "", "", "", "", "", "", "", "", "", "", "", "", "", "", 
  "", "", "", "", "", 66.67, 397621., 16.426, 25., 3.853, 2.279, 7824.362, 
  "", 176.957, 17.11, "", "", 90.083, 1.3, 74.62, 0.716}, 
 {"BLZ", "North America", "Belize", "2020-11-13", 4715., 119., 99.857, 85., 
  10., 2.571, 11858.026, 299.28, 251.136, 213.771, 25.15, 6.467, 1.04, "", 
  "", "", "", "", "", "", "", "", "", "", "", "", "", "", "", "", "", "", "", 
  "", "", "", "", "", "", 66.67, 397621., 16.426, 25., 3.853, 2.279, 
  7824.362, "", 176.957, 17.11, "", "", 90.083, 1.3, 74.62, 0.716}, 
 {"BLZ", "North America", "Belize", "2020-11-14", 4783., 68., 101., 88., 3., 
  2.857, 12029.043, 171.017, 254.011, 221.316, 7.545, 7.186, 1.02, "", "", 
  "", "", "", "", "", "", "", "", "", "", "", "", "", "", "", "", "", "", "", 
  "", "", "", "", "", 66.67, 397621., 16.426, 25., 3.853, 2.279, 7824.362, 
  "", 176.957, 17.11, "", "", 90.083, 1.3, 74.62, 0.716}, 
 {"BLZ", "North America", "Belize", "2020-11-15", 4861., 78., 97.857, 90., 
  2., 2.857, 12225.209, 196.167, 246.107, 226.346, 5.03, 7.186, 1.01, "", "", 
  "", "", "", "", "", "", "", "", "", "", "", "", "", "", "", "", "", "", "", 
  "", "", "", "", "", 66.67, 397621., 16.426, 25., 3.853, 2.279, 7824.362, 
  "", 176.957, 17.11, "", "", 90.083, 1.3, 74.62, 0.716}, 
 {"BLZ", "North America", "Belize", "2020-11-16", 4883., 22., 93.286, 94., 
  4., 3.286, 12280.539, 55.329, 234.61, 236.406, 10.06, 8.263, 1., "", "", 
  "", "", "", "", "", "", "", "", "", "", "", "", "", "", "", "", "", "", "", 
  "", "", "", "", "", 66.67, 397621., 16.426, 25., 3.853, 2.279, 7824.362, 
  "", 176.957, 17.11, "", "", 90.083, 1.3, 74.62, 0.716}, 
 {"BLZ", "North America", "Belize", "2020-11-17", 4920., 37., 72.286, 96., 
  2., 3.286, 12373.592, 93.053, 181.796, 241.436, 5.03, 8.263, 0.99, "", "", 
  "", "", "", "", "", "", "", "", "", "", "", "", "", "", "", "", "", "", "", 
  "", "", "", "", "", 66.67, 397621., 16.426, 25., 3.853, 2.279, 7824.362, 
  "", 176.957, 17.11, "", "", 90.083, 1.3, 74.62, 0.716}, 
 {"BLZ", "North America", "Belize", "2020-11-18", 4958., 38., 62.571, 100., 
  4., 3.571, 12469.16, 95.568, 157.364, 251.496, 10.06, 8.982, 0.98, "", "", 
  "", "", "", "", "", "", "", "", "", "", "", "", "", "", "", "", "", "", "", 
  "", "", "", "", "", 66.67, 397621., 16.426, 25., 3.853, 2.279, 7824.362, 
  "", 176.957, 17.11, "", "", 90.083, 1.3, 74.62, 0.716}, 
 {"BLZ", "North America", "Belize", "2020-11-19", 5018., 60., 60.286, 102., 
  2., 3.857, 12620.058, 150.897, 151.616, 256.526, 5.03, 9.701, 0.98, "", "", 
  "", "", "", "", "", "", "", "", "", "", "", "", "", "", "", "", "", "", "", 
  "", "", "", "", "", 66.67, 397621., 16.426, 25., 3.853, 2.279, 7824.362, 
  "", 176.957, 17.11, "", "", 90.083, 1.3, 74.62, 0.716}, 
 {"BLZ", "North America", "Belize", "2020-11-20", 5056., 38., 48.714, 107., 
  5., 3.143, 12715.626, 95.568, 122.514, 269.1, 12.575, 7.904, 0.97, "", "", 
  "", "", "", "", "", "", "", "", "", "", "", "", "", "", "", "", "", "", "", 
  "", "", "", "", "", 66.67, 397621., 16.426, 25., 3.853, 2.279, 7824.362, 
  "", 176.957, 17.11, "", "", 90.083, 1.3, 74.62, 0.716}, 
 {"BLZ", "North America", "Belize", "2020-11-21", 5110., 54., 46.714, 112., 
  5., 3.429, 12851.434, 135.808, 117.484, 281.675, 12.575, 8.623, 0.97, "", 
  "", "", "", "", "", "", "", "", "", "", "", "", "", "", "", "", "", "", "", 
  "", "", "", "", "", "", 66.67, 397621., 16.426, 25., 3.853, 2.279, 
  7824.362, "", 176.957, 17.11, "", "", 90.083, 1.3, 74.62, 0.716}, 
 {"BLZ", "North America", "Belize", "2020-11-22", 5183., 73., 46., 116., 4., 
  3.714, 13035.026, 183.592, 115.688, 291.735, 10.06, 9.341, 0.97, "", "", 
  "", "", "", "", "", "", "", "", "", "", "", "", "", "", "", "", "", "", "", 
  "", "", "", "", "", 66.67, 397621., 16.426, 25., 3.853, 2.279, 7824.362, 
  "", 176.957, 17.11, "", "", 90.083, 1.3, 74.62, 0.716}, 
 {"BLZ", "North America", "Belize", "2020-11-23", 5249., 66., 52.286, 120., 
  4., 3.714, 13201.013, 165.987, 131.496, 301.795, 10.06, 9.341, 0.97, "", 
  "", "", "", "", "", "", "", "", "", "", "", "", "", "", "", "", "", "", "", 
  "", "", "", "", "", "", 66.67, 397621., 16.426, 25., 3.853, 2.279, 
  7824.362, "", 176.957, 17.11, "", "", 90.083, 1.3, 74.62, 0.716}, 
 {"BLZ", "North America", "Belize", "2020-11-24", 5335., 86., 59.286, 125., 
  5., 4.143, 13417.299, 216.286, 149.101, 314.37, 12.575, 10.419, 0.96, "", 
  "", "", "", "", "", "", "", "", "", "", "", "", "", "", "", "", "", "", "", 
  "", "", "", "", "", "", 66.67, 397621., 16.426, 25., 3.853, 2.279, 
  7824.362, "", 176.957, 17.11, "", "", 90.083, 1.3, 74.62, 0.716}, 
 {"BLZ", "North America", "Belize", "2020-11-25", 5423., 88., 66.429, 129., 
  4., 4.143, 13638.616, 221.316, 167.065, 324.43, 10.06, 10.419, 0.96, "", 
  "", "", "", "", "", "", "", "", "", "", "", "", "", "", "", "", "", "", "", 
  "", "", "", "", "", "", 66.67, 397621., 16.426, 25., 3.853, 2.279, 
  7824.362, "", 176.957, 17.11, "", "", 90.083, 1.3, 74.62, 0.716}, 
 {"BLZ", "North America", "Belize", "2020-11-26", 5515., 92., 71., 131., 2., 
  4.143, 13869.992, 231.376, 178.562, 329.459, 5.03, 10.419, 0.95, "", "", 
  "", "", "", "", "", "", "", "", "", "", "", "", "", "", "", "", "", "", "", 
  "", "", "", "", "", 66.67, 397621., 16.426, 25., 3.853, 2.279, 7824.362, 
  "", 176.957, 17.11, "", "", 90.083, 1.3, 74.62, 0.716}, 
 {"BLZ", "North America", "Belize", "2020-11-27", 5587., 72., 75.857, 141., 
  10., 4.857, 14051.069, 181.077, 190.778, 354.609, 25.15, 12.216, 0.94, "", 
  "", "", "", "", "", "", "", "", "", "", "", "", "", "", "", "", "", "", "", 
  "", "", "", "", "", "", 66.67, 397621., 16.426, 25., 3.853, 2.279, 
  7824.362, "", 176.957, 17.11, "", "", 90.083, 1.3, 74.62, 0.716}, 
 {"BLZ", "North America", "Belize", "2020-11-28", 5647., 60., 76.714, 144., 
  3., 4.571, 14201.966, 150.897, 192.933, 362.154, 7.545, 11.497, 0.94, "", 
  "", "", "", "", "", "", "", "", "", "", "", "", "", "", "", "", "", "", "", 
  "", "", "", "", "", "", 72.22, 397621., 16.426, 25., 3.853, 2.279, 
  7824.362, "", 176.957, 17.11, "", "", 90.083, 1.3, 74.62, 0.716}, 
 {"BLZ", "North America", "Belize", "2020-11-29", 5743., 96., 80., 147., 3., 
  4.429, 14443.402, 241.436, 201.197, 369.699, 7.545, 11.138, 0.93, "", "", 
  "", "", "", "", "", "", "", "", "", "", "", "", "", "", "", "", "", "", "", 
  "", "", "", "", "", 72.22, 397621., 16.426, 25., 3.853, 2.279, 7824.362, 
  "", 176.957, 17.11, "", "", 90.083, 1.3, 74.62, 0.716}, 
 {"BLZ", "North America", "Belize", "2020-11-30", 5854., 111., 86.429, 148., 
  1., 4., 14722.562, 279.16, 217.364, 372.214, 2.515, 10.06, 0.92, "", "", 
  "", "", "", "", "", "", "", "", "", "", "", "", "", "", "", "", "", "", "", 
  "", "", "", "", "", 72.22, 397621., 16.426, 25., 3.853, 2.279, 7824.362, 
  "", 176.957, 17.11, "", "", 90.083, 1.3, 74.62, 0.716}, 
 {"BLZ", "North America", "Belize", "2020-12-01", 5854., 0., 74.143, 148., 
  0., 3.286, 14722.562, 0., 186.466, 372.214, 0., 8.263, 0.9, "", "", "", "", 
  "", "", "", "", "", "", "", "", "", "", "", "", "", "", "", "", "", "", "", 
  "", "", "", 72.22, 397621., 16.426, 25., 3.853, 2.279, 7824.362, "", 
  176.957, 17.11, "", "", 90.083, 1.3, 74.62, 0.716}, 
 {"BLZ", "North America", "Belize", "2020-12-02", 5854., 0., 61.571, 148., 
  0., 2.714, 14722.562, 0., 154.85, 372.214, 0., 6.826, 0.89, "", "", "", "", 
  "", "", "", "", "", "", "", "", "", "", "", "", "", "", "", "", "", "", "", 
  "", "", "", 72.22, 397621., 16.426, 25., 3.853, 2.279, 7824.362, "", 
  176.957, 17.11, "", "", 90.083, 1.3, 74.62, 0.716}, 
 {"BLZ", "North America", "Belize", "2020-12-03", 7236., 1382., 245.857, 
  164., 16., 4.714, 18198.234, 3475.672, 618.32, 412.453, 40.239, 11.856, 
  0.89, "", "", "", "", "", "", "", "", "", "", "", "", "", "", "", "", "", 
  "", "", "", "", "", "", "", "", "", 72.22, 397621., 16.426, 25., 3.853, 
  2.279, 7824.362, "", 176.957, 17.11, "", "", 90.083, 1.3, 74.62, 0.716}, 
 {"BLZ", "North America", "Belize", "2020-12-04", 7383., 147., 256.571, 170., 
  6., 4.143, 18567.933, 369.699, 645.266, 427.543, 15.09, 10.419, 0.89, "", 
  "", "", "", "", "", "", "", "", "", "", "", "", "", "", "", "", "", "", "", 
  "", "", "", "", "", "", 72.22, 397621., 16.426, 25., 3.853, 2.279, 
  7824.362, "", 176.957, 17.11, "", "", 90.083, 1.3, 74.62, 0.716}, 
 {"BLZ", "North America", "Belize", "2020-12-05", 7601., 218., 279.143, 172., 
  2., 4., 19116.194, 548.261, 702.032, 432.573, 5.03, 10.06, 0.88, "", "", 
  "", "", "", "", "", "", "", "", "", "", "", "", "", "", "", "", "", "", "", 
  "", "", "", "", "", 72.22, 397621., 16.426, 25., 3.853, 2.279, 7824.362, 
  "", 176.957, 17.11, "", "", 90.083, 1.3, 74.62, 0.716}, 
 {"BLZ", "North America", "Belize", "2020-12-06", 7769., 168., 289.429, 173., 
  1., 3.714, 19538.706, 422.513, 727.901, 435.088, 2.515, 9.341, 0.88, "", 
  "", "", "", "", "", "", "", "", "", "", "", "", "", "", "", "", "", "", "", 
  "", "", "", "", "", "", 72.22, 397621., 16.426, 25., 3.853, 2.279, 
  7824.362, "", 176.957, 17.11, "", "", 90.083, 1.3, 74.62, 0.716}, 
 {"BLZ", "North America", "Belize", "2020-12-07", 7953., 184., 299.857, 176., 
  3., 4., 20001.459, 462.752, 754.128, 442.633, 7.545, 10.06, 0.87, "", "", 
  "", "", "", "", "", "", "", "", "", "", "", "", "", "", "", "", "", "", "", 
  "", "", "", "", "", 72.22, 397621., 16.426, 25., 3.853, 2.279, 7824.362, 
  "", 176.957, 17.11, "", "", 90.083, 1.3, 74.62, 0.716}, 
 {"BLZ", "North America", "Belize", "2020-12-08", 8013., 60., 308.429, 179., 
  3., 4.429, 20152.356, 150.897, 775.685, 450.177, 7.545, 11.138, 0.87, "", 
  "", "", "", "", "", "", "", "", "", "", "", "", "", "", "", "", "", "", "", 
  "", "", "", "", "", "", 72.22, 397621., 16.426, 25., 3.853, 2.279, 
  7824.362, "", 176.957, 17.11, "", "", 90.083, 1.3, 74.62, 0.716}, 
 {"BLZ", "North America", "Belize", "2020-12-09", 8519., 506., 380.714, 183., 
  4., 5., 21424.925, 1272.569, 957.48, 460.237, 10.06, 12.575, 0.87, "", "", 
  "", "", "", "", "", "", "", "", "", "", "", "", "", "", "", "", "", "", "", 
  "", "", "", "", "", 72.22, 397621., 16.426, 25., 3.853, 2.279, 7824.362, 
  "", 176.957, 17.11, "", "", 90.083, 1.3, 74.62, 0.716}, 
 {"BLZ", "North America", "Belize", "2020-12-10", 8805., 286., 224.143, 183., 
  0., 2.714, 22144.203, 719.278, 563.71, 460.237, 0., 6.826, 0.86, "", "", 
  "", "", "", "", "", "", "", "", "", "", "", "", "", "", "", "", "", "", "", 
  "", "", "", "", "", 72.22, 397621., 16.426, 25., 3.853, 2.279, 7824.362, 
  "", 176.957, 17.11, "", "", 90.083, 1.3, 74.62, 0.716}, 
 {"BLZ", "North America", "Belize", "2020-12-11", 8965., 160., 226., 185., 
  2., 2.143, 22546.596, 402.393, 568.38, 465.267, 5.03, 5.389, 0.85, "", "", 
  "", "", "", "", "", "", "", "", "", "", "", "", "", "", "", "", "", "", "", 
  "", "", "", "", "", 72.22, 397621., 16.426, 25., 3.853, 2.279, 7824.362, 
  "", 176.957, 17.11, "", "", 90.083, 1.3, 74.62, 0.716}, 
 {"BLZ", "North America", "Belize", "2020-12-12", 9173., 208., 224.571, 192., 
  7., 2.857, 23069.707, 523.111, 564.788, 482.872, 17.605, 7.186, 0.84, "", 
  "", "", "", "", "", "", "", "", "", "", "", "", "", "", "", "", "", "", "", 
  "", "", "", "", "", "", 72.22, 397621., 16.426, 25., 3.853, 2.279, 
  7824.362, "", 176.957, 17.11, "", "", 90.083, 1.3, 74.62, 0.716}, 
 {"BLZ", "North America", "Belize", "2020-12-13", 9295., 122., 218., 195., 
  3., 3.143, 23376.532, 306.825, 548.261, 490.417, 7.545, 7.904, 0.83, "", 
  "", "", "", "", "", "", "", "", "", "", "", "", "", "", "", "", "", "", "", 
  "", "", "", "", "", "", 72.22, 397621., 16.426, 25., 3.853, 2.279, 
  7824.362, "", 176.957, 17.11, "", "", 90.083, 1.3, 74.62, 0.716}, 
 {"BLZ", "North America", "Belize", "2020-12-14", 9377., 82., 203.429, 197., 
  2., 3., 23582.758, 206.227, 511.614, 495.447, 5.03, 7.545, 0.82, "", "", 
  "", "", "", "", "", "", "", "", "", "", "", "", "", "", "", "", "", "", "", 
  "", "", "", "", "", 72.22, 397621., 16.426, 25., 3.853, 2.279, 7824.362, 
  "", 176.957, 17.11, "", "", 90.083, 1.3, 74.62, 0.716}, 
 {"BLZ", "North America", "Belize", "2020-12-15", 9511., 134., 214., 211., 
  14., 4.571, 23919.763, 337.004, 538.201, 530.656, 35.209, 11.497, 0.81, "", 
  "", "", "", "", "", "", "", "", "", "", "", "", "", "", "", "", "", "", "", 
  "", "", "", "", "", "", 72.22, 397621., 16.426, 25., 3.853, 2.279, 
  7824.362, "", 176.957, 17.11, "", "", 90.083, 1.3, 74.62, 0.716}, 
 {"BLZ", "North America", "Belize", "2020-12-16", 9672., 161., 164.714, 212., 
  1., 4.143, 24324.671, 404.908, 414.249, 533.171, 2.515, 10.419, 0.8, "", 
  "", "", "", "", "", "", "", "", "", "", "", "", "", "", "", "", "", "", "", 
  "", "", "", "", "", "", 72.22, 397621., 16.426, 25., 3.853, 2.279, 
  7824.362, "", 176.957, 17.11, "", "", 90.083, 1.3, 74.62, 0.716}, 
 {"BLZ", "North America", "Belize", "2020-12-17", 9791., 119., 140.857, 213., 
  1., 4.286, 24623.951, 299.28, 354.25, 535.686, 2.515, 10.778, 0.8, "", "", 
  "", "", "", "", "", "", "", "", "", "", "", "", "", "", "", "", "", "", "", 
  "", "", "", "", "", 72.22, 397621., 16.426, 25., 3.853, 2.279, 7824.362, 
  "", 176.957, 17.11, "", "", 90.083, 1.3, 74.62, 0.716}, 
 {"BLZ", "North America", "Belize", "2020-12-18", 9791., 0., 118., 213., 0., 
  4., 24623.951, 0., 296.765, 535.686, 0., 10.06, 0.79, "", "", "", "", "", 
  "", "", "", "", "", "", "", "", "", "", "", "", "", "", "", "", "", "", "", 
  "", "", 72.22, 397621., 16.426, 25., 3.853, 2.279, 7824.362, "", 176.957, 
  17.11, "", "", 90.083, 1.3, 74.62, 0.716}, {"BLZ", "North America", 
  "Belize", "2020-12-19", 9791., 0., 88.286, 213., 0., 3., 24623.951, 0., 
  222.035, 535.686, 0., 7.545, 0.79, "", "", "", "", "", "", "", "", "", "", 
  "", "", "", "", "", "", "", "", "", "", "", "", "", "", "", "", 72.22, 
  397621., 16.426, 25., 3.853, 2.279, 7824.362, "", 176.957, 17.11, "", "", 
  90.083, 1.3, 74.62, 0.716}, {"BLZ", "North America", "Belize", 
  "2020-12-20", 9791., 0., 70.857, 213., 0., 2.571, 24623.951, 0., 178.203, 
  535.686, 0., 6.467, 0.79, "", "", "", "", "", "", "", "", "", "", "", "", 
  "", "", "", "", "", "", "", "", "", "", "", "", "", "", 72.22, 397621., 
  16.426, 25., 3.853, 2.279, 7824.362, "", 176.957, 17.11, "", "", 90.083, 
  1.3, 74.62, 0.716}, {"BLZ", "North America", "Belize", "2020-12-21", 
  10145., 354., 109.714, 224., 11., 3.857, 25514.246, 890.295, 275.927, 
  563.351, 27.665, 9.701, 0.8, "", "", "", "", "", "", "", "", "", "", "", 
  "", "", "", "", "", "", "", "", "", "", "", "", "", "", "", 72.22, 397621., 
  16.426, 25., 3.853, 2.279, 7824.362, "", 176.957, 17.11, "", "", 90.083, 
  1.3, 74.62, 0.716}, {"BLZ", "North America", "Belize", "2020-12-22", 
  10257., 112., 106.571, 226., 2., 2.143, 25795.921, 281.675, 268.023, 
  568.38, 5.03, 5.389, 0.79, "", "", "", "", "", "", "", "", "", "", "", "", 
  "", "", "", "", "", "", "", "", "", "", "", "", "", "", 72.22, 397621., 
  16.426, 25., 3.853, 2.279, 7824.362, "", 176.957, 17.11, "", "", 90.083, 
  1.3, 74.62, 0.716}, {"BLZ", "North America", "Belize", "2020-12-23", 
  10370., 113., 99.714, 226., 0., 2., 26080.111, 284.19, 250.777, 568.38, 0., 
  5.03, 0.78, "", "", "", "", "", "", "", "", "", "", "", "", "", "", "", "", 
  "", "", "", "", "", "", "", "", "", "", 72.22, 397621., 16.426, 25., 3.853, 
  2.279, 7824.362, "", 176.957, 17.11, "", "", 90.083, 1.3, 74.62, 0.716}, 
 {"BLZ", "North America", "Belize", "2020-12-24", 10490., 120., 99.857, 228., 
  2., 2.143, 26381.906, 301.795, 251.136, 573.41, 5.03, 5.389, 0.78, "", "", 
  "", "", "", "", "", "", "", "", "", "", "", "", "", "", "", "", "", "", "", 
  "", "", "", "", "", 72.22, 397621., 16.426, 25., 3.853, 2.279, 7824.362, 
  "", 176.957, 17.11, "", "", 90.083, 1.3, 74.62, 0.716}, 
 {"BLZ", "North America", "Belize", "2020-12-25", 10490., 0., 99.857, 228., 
  0., 2.143, 26381.906, 0., 251.136, 573.41, 0., 5.389, 0.77, "", "", "", "", 
  "", "", "", "", "", "", "", "", "", "", "", "", "", "", "", "", "", "", "", 
  "", "", "", 72.22, 397621., 16.426, 25., 3.853, 2.279, 7824.362, "", 
  176.957, 17.11, "", "", 90.083, 1.3, 74.62, 0.716}, 
 {"BLZ", "North America", "Belize", "2020-12-26", 10490., 0., 99.857, 228., 
  0., 2.143, 26381.906, 0., 251.136, 573.41, 0., 5.389, 0.76, "", "", "", "", 
  "", "", "", "", "", "", "", "", "", "", "", "", "", "", "", "", "", "", "", 
  "", "", "", 72.22, 397621., 16.426, 25., 3.853, 2.279, 7824.362, "", 
  176.957, 17.11, "", "", 90.083, 1.3, 74.62, 0.716}, 
 {"BLZ", "North America", "Belize", "2020-12-27", 10561., 71., 110., 233., 
  5., 2.857, 26560.468, 178.562, 276.645, 585.985, 12.575, 7.186, 0.76, "", 
  "", "", "", "", "", "", "", "", "", "", "", "", "", "", "", "", "", "", "", 
  "", "", "", "", "", "", 72.22, 397621., 16.426, 25., 3.853, 2.279, 
  7824.362, "", 176.957, 17.11, "", "", 90.083, 1.3, 74.62, 0.716}, 
 {"BLZ", "North America", "Belize", "2020-12-28", 10591., 30., 63.714, 236., 
  3., 1.714, 26635.917, 75.449, 160.239, 593.53, 7.545, 4.311, 0.76, "", "", 
  "", "", "", "", "", "", "", "", "", "", "", "", "", "", "", "", "", "", "", 
  "", "", "", "", "", 72.22, 397621., 16.426, 25., 3.853, 2.279, 7824.362, 
  "", 176.957, 17.11, "", "", 90.083, 1.3, 74.62, 0.716}, 
 {"BLZ", "North America", "Belize", "2020-12-29", 10668., 77., 58.714, 241., 
  5., 2.143, 26829.569, 193.652, 147.664, 606.105, 12.575, 5.389, 0.76, "", 
  "", "", "", "", "", "", "", "", "", "", "", "", "", "", "", "", "", "", "", 
  "", "", "", "", "", "", 72.22, 397621., 16.426, 25., 3.853, 2.279, 
  7824.362, "", 176.957, 17.11, "", "", 90.083, 1.3, 74.62, 0.716}, 
 {"BLZ", "North America", "Belize", "2020-12-30", 10724., 56., 50.571, 242., 
  1., 2.286, 26970.406, 140.838, 127.185, 608.62, 2.515, 5.748, 0.76, "", "", 
  "", "", "", "", "", "", "", "", "", "", "", "", "", "", "", "", "", "", "", 
  "", "", "", "", "", 72.22, 397621., 16.426, 25., 3.853, 2.279, 7824.362, 
  "", 176.957, 17.11, "", "", 90.083, 1.3, 74.62, 0.716}, 
 {"BLZ", "North America", "Belize", "2020-12-31", 10776., 52., 40.857, 248., 
  6., 2.857, 27101.184, 130.778, 102.754, 623.71, 15.09, 7.186, 0.76, "", "", 
  "", "", "", "", "", "", "", "", "", "", "", "", "", "", "", "", "", "", "", 
  "", "", "", "", "", 72.22, 397621., 16.426, 25., 3.853, 2.279, 7824.362, 
  "", 176.957, 17.11, "", "", 90.083, 1.3, 74.62, 0.716}, 
 {"BLZ", "North America", "Belize", "2021-01-01", 10776., 0., 40.857, 248., 
  0., 2.857, 27101.184, 0., 102.754, 623.71, 0., 7.186, 0.77, "", "", "", "", 
  "", "", "", "", "", "", "", "", "", "", "", "", "", "", "", "", "", "", "", 
  "", "", "", 72.22, 397621., 16.426, 25., 3.853, 2.279, 7824.362, "", 
  176.957, 17.11, "", "", 90.083, 1.3, 74.62, 0.716}, 
 {"BLZ", "North America", "Belize", "2021-01-02", 10807., 31., 45.286, 249., 
  1., 3., 27179.148, 77.964, 113.892, 626.224, 2.515, 7.545, 0.77, "", "", 
  "", "", "", "", "", "", "", "", "", "", "", "", "", "", "", "", "", "", "", 
  "", "", "", "", "", 72.22, 397621., 16.426, 25., 3.853, 2.279, 7824.362, 
  "", 176.957, 17.11, "", "", 90.083, 1.3, 74.62, 0.716}, 
 {"BLZ", "North America", "Belize", "2021-01-03", 10901., 94., 48.571, 250., 
  1., 2.429, 27415.554, 236.406, 122.155, 628.739, 2.515, 6.108, 0.78, "", 
  "", "", "", "", "", "", "", "", "", "", "", "", "", "", "", "", "", "", "", 
  "", "", "", "", "", "", 72.22, 397621., 16.426, 25., 3.853, 2.279, 
  7824.362, "", 176.957, 17.11, "", "", 90.083, 1.3, 74.62, 0.716}, 
 {"BLZ", "North America", "Belize", "2021-01-04", 10938., 37., 49.571, 257., 
  7., 3., 27508.607, 93.053, 124.67, 646.344, 17.605, 7.545, 0.78, "", "", 
  "", "", "", "", "", "", "", "", "", "", "", "", "", "", "", "", "", "", "", 
  "", "", "", "", "", 72.22, 397621., 16.426, 25., 3.853, 2.279, 7824.362, 
  "", 176.957, 17.11, "", "", 90.083, 1.3, 74.62, 0.716}, 
 {"BLZ", "North America", "Belize", "2021-01-05", 11018., 80., 50., 258., 1., 
  2.429, 27709.804, 201.197, 125.748, 648.859, 2.515, 6.108, 0.78, "", "", 
  "", "", "", "", "", "", "", "", "", "", "", "", "", "", "", "", "", "", "", 
  "", "", "", "", "", 72.22, 397621., 16.426, 25., 3.853, 2.279, 7824.362, 
  "", 176.957, 17.11, "", "", 90.083, 1.3, 74.62, 0.716}, 
 {"BLZ", "North America", "Belize", "2021-01-06", 11108., 90., 54.857, 260., 
  2., 2.571, 27936.15, 226.346, 137.963, 653.889, 5.03, 6.467, 0.78, "", "", 
  "", "", "", "", "", "", "", "", "", "", "", "", "", "", "", "", "", "", "", 
  "", "", "", "", "", 72.22, 397621., 16.426, 25., 3.853, 2.279, 7824.362, 
  "", 176.957, 17.11, "", "", 90.083, 1.3, 74.62, 0.716}, 
 {"BLZ", "North America", "Belize", "2021-01-07", 11152., 44., 53.714, 267., 
  7., 2.714, 28046.808, 110.658, 135.089, 671.494, 17.605, 6.826, 0.78, "", 
  "", "", "", "", "", "", "", "", "", "", "", "", "", "", "", "", "", "", "", 
  "", "", "", "", "", "", 72.22, 397621., 16.426, 25., 3.853, 2.279, 
  7824.362, "", 176.957, 17.11, "", "", 90.083, 1.3, 74.62, 0.716}, 
 {"BLZ", "North America", "Belize", "2021-01-08", 11202., 50., 60.857, 271., 
  4., 3.286, 28172.556, 125.748, 153.053, 681.554, 10.06, 8.263, 0.78, "", 
  "", "", "", "", "", "", "", "", "", "", "", "", "", "", "", "", "", "", "", 
  "", "", "", "", "", "", 72.22, 397621., 16.426, 25., 3.853, 2.279, 
  7824.362, "", 176.957, 17.11, "", "", 90.083, 1.3, 74.62, 0.716}, 
 {"BLZ", "North America", "Belize", "2021-01-09", 11266., 64., 65.571, 271., 
  0., 3.143, 28333.514, 160.957, 164.909, 681.554, 0., 7.904, 0.78, "", "", 
  "", "", "", "", "", "", "", "", "", "", "", "", "", "", "", "", "", "", "", 
  "", "", "", "", "", 72.22, 397621., 16.426, 25., 3.853, 2.279, 7824.362, 
  "", 176.957, 17.11, "", "", 90.083, 1.3, 74.62, 0.716}, 
 {"BLZ", "North America", "Belize", "2021-01-10", 11303., 37., 57.429, 274., 
  3., 3.429, 28426.567, 93.053, 144.43, 689.098, 7.545, 8.623, 0.78, "", "", 
  "", "", "", "", "", "", "", "", "", "", "", "", "", "", "", "", "", "", "", 
  "", "", "", "", "", 72.22, 397621., 16.426, 25., 3.853, 2.279, 7824.362, 
  "", 176.957, 17.11, "", "", 90.083, 1.3, 74.62, 0.716}, 
 {"BLZ", "North America", "Belize", "2021-01-11", 11332., 29., 56.286, 275., 
  1., 2.571, 28499.501, 72.934, 141.556, 691.613, 2.515, 6.467, 0.78, "", "", 
  "", "", "", "", "", "", "", "", "", "", "", "", "", "", "", "", "", "", "", 
  "", "", "", "", "", 72.22, 397621., 16.426, 25., 3.853, 2.279, 7824.362, 
  "", 176.957, 17.11, "", "", 90.083, 1.3, 74.62, 0.716}, 
 {"BLZ", "North America", "Belize", "2021-01-12", 11366., 34., 49.714, 277., 
  2., 2.714, 28585.009, 85.509, 125.029, 696.643, 5.03, 6.826, 0.78, "", "", 
  "", "", "", "", "", "", "", "", "", "", "", "", "", "", "", "", "", "", "", 
  "", "", "", "", "", 72.22, 397621., 16.426, 25., 3.853, 2.279, 7824.362, 
  "", 176.957, 17.11, "", "", 90.083, 1.3, 74.62, 0.716}, 
 {"BLZ", "North America", "Belize", "2021-01-13", 11419., 53., 44.429, 278., 
  1., 2.571, 28718.302, 133.293, 111.736, 699.158, 2.515, 6.467, 0.77, "", 
  "", "", "", "", "", "", "", "", "", "", "", "", "", "", "", "", "", "", "", 
  "", "", "", "", "", "", 72.22, 397621., 16.426, 25., 3.853, 2.279, 
  7824.362, "", 176.957, 17.11, "", "", 90.083, 1.3, 74.62, 0.716}, 
 {"BLZ", "North America", "Belize", "2021-01-14", 11456., 37., 43.429, 280., 
  2., 1.857, 28811.356, 93.053, 109.221, 704.188, 5.03, 4.671, 0.77, "", "", 
  "", "", "", "", "", "", "", "", "", "", "", "", "", "", "", "", "", "", "", 
  "", "", "", "", "", 72.22, 397621., 16.426, 25., 3.853, 2.279, 7824.362, 
  "", 176.957, 17.11, "", "", 90.083, 1.3, 74.62, 0.716}, 
 {"BLZ", "North America", "Belize", "2021-01-15", 11529., 73., 46.714, 281., 
  1., 1.429, 28994.947, 183.592, 117.484, 706.703, 2.515, 3.593, 0.78, "", 
  "", "", "", "", "", "", "", "", "", "", "", "", "", "", "", "", "", "", "", 
  "", "", "", "", "", "", 72.22, 397621., 16.426, 25., 3.853, 2.279, 
  7824.362, "", 176.957, 17.11, "", "", 90.083, 1.3, 74.62, 0.716}, 
 {"BLZ", "North America", "Belize", "2021-01-16", 11529., 0., 37.571, 281., 
  0., 1.429, 28994.947, 0., 94.491, 706.703, 0., 3.593, 0.77, "", "", "", "", 
  "", "", "", "", "", "", "", "", "", "", "", "", "", "", "", "", "", "", "", 
  "", "", "", 72.22, 397621., 16.426, 25., 3.853, 2.279, 7824.362, "", 
  176.957, 17.11, "", "", 90.083, 1.3, 74.62, 0.716}, 
 {"BLZ", "North America", "Belize", "2021-01-17", 11580., 51., 39.571, 281., 
  0., 1., 29123.21, 128.263, 99.52, 706.703, 0., 2.515, 0.77, "", "", "", "", 
  "", "", "", "", "", "", "", "", "", "", "", "", "", "", "", "", "", "", "", 
  "", "", "", 72.22, 397621., 16.426, 25., 3.853, 2.279, 7824.362, "", 
  176.957, 17.11, "", "", 90.083, 1.3, 74.62, 0.716}, 
 {"BLZ", "North America", "Belize", "2021-01-18", 11592., 12., 37.143, 282., 
  1., 1., 29153.39, 30.179, 93.413, 709.218, 2.515, 2.515, 0.77, "", "", "", 
  "", "", "", "", "", "", "", "", "", "", "", "", "", "", "", "", "", "", "", 
  "", "", "", "", 72.22, 397621., 16.426, 25., 3.853, 2.279, 7824.362, "", 
  176.957, 17.11, "", "", 90.083, 1.3, 74.62, 0.716}, 
 {"BLZ", "North America", "Belize", "2021-01-19", 11615., 23., 35.571, 283., 
  1., 0.857, 29211.234, 57.844, 89.461, 711.733, 2.515, 2.156, 0.77, "", "", 
  "", "", "", "", "", "", "", "", "", "", "", "", "", "", "", "", "", "", "", 
  "", "", "", "", "", 72.22, 397621., 16.426, 25., 3.853, 2.279, 7824.362, 
  "", 176.957, 17.11, "", "", 90.083, 1.3, 74.62, 0.716}, 
 {"BLZ", "North America", "Belize", "2021-01-20", 11642., 27., 31.857, 286., 
  3., 1.143, 29279.138, 67.904, 80.119, 719.278, 7.545, 2.874, 0.77, "", "", 
  "", "", "", "", "", "", "", "", "", "", "", "", "", "", "", "", "", "", "", 
  "", "", "", "", "", 72.22, 397621., 16.426, 25., 3.853, 2.279, 7824.362, 
  "", 176.957, 17.11, "", "", 90.083, 1.3, 74.62, 0.716}, 
 {"BLZ", "North America", "Belize", "2021-01-21", 11676., 34., 31.429, 289., 
  3., 1.286, 29364.646, 85.509, 79.042, 726.823, 7.545, 3.234, 0.77, "", "", 
  "", "", "", "", "", "", "", "", "", "", "", "", "", "", "", "", "", "", "", 
  "", "", "", "", "", 72.22, 397621., 16.426, 25., 3.853, 2.279, 7824.362, 
  "", 176.957, 17.11, "", "", 90.083, 1.3, 74.62, 0.716}, 
 {"BLZ", "North America", "Belize", "2021-01-22", 11700., 24., 24.429, 290., 
  1., 1.286, 29425.005, 60.359, 61.437, 729.338, 2.515, 3.234, 0.77, "", "", 
  "", "", "", "", "", "", "", "", "", "", "", "", "", "", "", "", "", "", "", 
  "", "", "", "", "", 72.22, 397621., 16.426, 25., 3.853, 2.279, 7824.362, 
  "", 176.957, 17.11, "", "", 90.083, 1.3, 74.62, 0.716}, 
 {"BLZ", "North America", "Belize", "2021-01-23", 11722., 22., 27.571, 290., 
  0., 1.286, 29480.334, 55.329, 69.341, 729.338, 0., 3.234, 0.77, "", "", "", 
  "", "", "", "", "", "", "", "", "", "", "", "", "", "", "", "", "", "", "", 
  "", "", "", "", 72.22, 397621., 16.426, 25., 3.853, 2.279, 7824.362, "", 
  176.957, 17.11, "", "", 90.083, 1.3, 74.62, 0.716}, 
 {"BLZ", "North America", "Belize", "2021-01-24", 11750., 28., 24.286, 290., 
  0., 1.286, 29550.753, 70.419, 61.078, 729.338, 0., 3.234, 0.78, "", "", "", 
  "", "", "", "", "", "", "", "", "", "", "", "", "", "", "", "", "", "", "", 
  "", "", "", "", 72.22, 397621., 16.426, 25., 3.853, 2.279, 7824.362, "", 
  176.957, 17.11, "", "", 90.083, 1.3, 74.62, 0.716}, 
 {"BLZ", "North America", "Belize", "2021-01-25", 11770., 20., 25.429, 293., 
  3., 1.571, 29601.052, 50.299, 63.952, 736.883, 7.545, 3.952, 0.77, "", "", 
  "", "", "", "", "", "", "", "", "", "", "", "", "", "", "", "", "", "", "", 
  "", "", "", "", "", 72.22, 397621., 16.426, 25., 3.853, 2.279, 7824.362, 
  "", 176.957, 17.11, "", "", 90.083, 1.3, 74.62, 0.716}, 
 {"BLZ", "North America", "Belize", "2021-01-26", 11788., 18., 24.714, 293., 
  0., 1.429, 29646.321, 45.269, 62.155, 736.883, 0., 3.593, 0.78, "", "", "", 
  "", "", "", "", "", "", "", "", "", "", "", "", "", "", "", "", "", "", "", 
  "", "", "", "", 73.15, 397621., 16.426, 25., 3.853, 2.279, 7824.362, "", 
  176.957, 17.11, "", "", 90.083, 1.3, 74.62, 0.716}, 
 {"BLZ", "North America", "Belize", "2021-01-27", 11816., 28., 24.857, 294., 
  1., 1.143, 29716.74, 70.419, 62.515, 739.398, 2.515, 2.874, 0.78, "", "", 
  "", "", "", "", "", "", "", "", "", "", "", "", "", "", "", "", "", "", "", 
  "", "", "", "", "", 73.15, 397621., 16.426, 25., 3.853, 2.279, 7824.362, 
  "", 176.957, 17.11, "", "", 90.083, 1.3, 74.62, 0.716}, 
 {"BLZ", "North America", "Belize", "2021-01-28", 11845., 29., 24.143, 298., 
  4., 1.286, 29789.674, 72.934, 60.718, 749.457, 10.06, 3.234, 0.78, "", "", 
  "", "", "", "", "", "", "", "", "", "", "", "", "", "", "", "", "", "", "", 
  "", "", "", "", "", 73.15, 397621., 16.426, 25., 3.853, 2.279, 7824.362, 
  "", 176.957, 17.11, "", "", 90.083, 1.3, 74.62, 0.716}, 
 {"BLZ", "North America", "Belize", "2021-01-29", 11877., 32., 25.286, 301., 
  3., 1.571, 29870.153, 80.479, 63.593, 757.002, 7.545, 3.952, 0.79, "", "", 
  "", "", "", "", "", "", "", "", "", "", "", "", "", "", "", "", "", "", "", 
  "", "", "", "", "", 73.15, 397621., 16.426, 25., 3.853, 2.279, 7824.362, 
  "", 176.957, 17.11, "", "", 90.083, 1.3, 74.62, 0.716}, 
 {"BLZ", "North America", "Belize", "2021-01-30", 11908., 31., 26.571, 301., 
  0., 1.571, 29948.116, 77.964, 66.826, 757.002, 0., 3.952, 0.79, "", "", "", 
  "", "", "", "", "", "", "", "", "", "", "", "", "", "", "", "", "", "", "", 
  "", "", "", "", 73.15, 397621., 16.426, 25., 3.853, 2.279, 7824.362, "", 
  176.957, 17.11, "", "", 90.083, 1.3, 74.62, 0.716}, 
 {"BLZ", "North America", "Belize", "2021-01-31", 11908., 0., 22.571, 301., 
  0., 1.571, 29948.116, 0., 56.766, 757.002, 0., 3.952, 0.78, "", "", "", "", 
  "", "", "", "", "", "", "", "", "", "", "", "", "", "", "", "", "", "", "", 
  "", "", "", 73.15, 397621., 16.426, 25., 3.853, 2.279, 7824.362, "", 
  176.957, 17.11, "", "", 90.083, 1.3, 74.62, 0.716}, 
 {"BLZ", "North America", "Belize", "2021-02-01", 11945., 37., 25., 302., 1., 
  1.286, 30041.17, 93.053, 62.874, 759.517, 2.515, 3.234, 0.78, "", "", "", 
  "", "", "", "", "", "", "", "", "", "", "", "", "", "", "", "", "", "", "", 
  "", "", "", "", 73.15, 397621., 16.426, 25., 3.853, 2.279, 7824.362, "", 
  176.957, 17.11, "", "", 90.083, 1.3, 74.62, 0.716}, 
 {"BLZ", "North America", "Belize", "2021-02-02", 11957., 12., 24.143, 303., 
  1., 1.429, 30071.349, 30.179, 60.718, 762.032, 2.515, 3.593, 0.78, "", "", 
  "", "", "", "", "", "", "", "", "", "", "", "", "", "", "", "", "", "", "", 
  "", "", "", "", "", 73.15, 397621., 16.426, 25., 3.853, 2.279, 7824.362, 
  "", 176.957, 17.11, "", "", 90.083, 1.3, 74.62, 0.716}, 
 {"BLZ", "North America", "Belize", "2021-02-03", 11978., 21., 23.143, 306., 
  3., 1.714, 30124.163, 52.814, 58.203, 769.577, 7.545, 4.311, 0.78, "", "", 
  "", "", "", "", "", "", "", "", "", "", "", "", "", "", "", "", "", "", "", 
  "", "", "", "", "", 73.15, 397621., 16.426, 25., 3.853, 2.279, 7824.362, 
  "", 176.957, 17.11, "", "", 90.083, 1.3, 74.62, 0.716}, 
 {"BLZ", "North America", "Belize", "2021-02-04", 12008., 30., 23.286, 306., 
  0., 1.143, 30199.612, 75.449, 58.563, 769.577, 0., 2.874, 0.78, "", "", "", 
  "", "", "", "", "", "", "", "", "", "", "", "", "", "", "", "", "", "", "", 
  "", "", "", "", 73.15, 397621., 16.426, 25., 3.853, 2.279, 7824.362, "", 
  176.957, 17.11, "", "", 90.083, 1.3, 74.62, 0.716}, 
 {"BLZ", "North America", "Belize", "2021-02-05", 12013., 5., 19.429, 306., 
  0., 0.714, 30212.187, 12.575, 48.862, 769.577, 0., 1.796, 0.78, "", "", "", 
  "", "", "", "", "", "", "", "", "", "", "", "", "", "", "", "", "", "", "", 
  "", "", "", "", 73.15, 397621., 16.426, 25., 3.853, 2.279, 7824.362, "", 
  176.957, 17.11, "", "", 90.083, 1.3, 74.62, 0.716}, 
 {"BLZ", "North America", "Belize", "2021-02-06", 12037., 24., 18.429, 306., 
  0., 0.714, 30272.546, 60.359, 46.347, 769.577, 0., 1.796, 0.78, "", "", "", 
  "", "", "", "", "", "", "", "", "", "", "", "", "", "", "", "", "", "", "", 
  "", "", "", "", 73.15, 397621., 16.426, 25., 3.853, 2.279, 7824.362, "", 
  176.957, 17.11, "", "", 90.083, 1.3, 74.62, 0.716}, 
 {"BLZ", "North America", "Belize", "2021-02-07", 12037., 0., 18.429, 306., 
  0., 0.714, 30272.546, 0., 46.347, 769.577, 0., 1.796, 0.78, "", "", "", "", 
  "", "", "", "", "", "", "", "", "", "", "", "", "", "", "", "", "", "", "", 
  "", "", "", 73.15, 397621., 16.426, 25., 3.853, 2.279, 7824.362, "", 
  176.957, 17.11, "", "", 90.083, 1.3, 74.62, 0.716}, 
 {"BLZ", "North America", "Belize", "2021-02-08", 12070., 33., 17.857, 307., 
  1., 0.714, 30355.54, 82.994, 44.91, 772.092, 2.515, 1.796, 0.78, "", "", 
  "", "", "", "", "", "", "", "", "", "", "", "", "", "", "", "", "", "", "", 
  "", "", "", "", "", 73.15, 397621., 16.426, 25., 3.853, 2.279, 7824.362, 
  "", 176.957, 17.11, "", "", 90.083, 1.3, 74.62, 0.716}, 
 {"BLZ", "North America", "Belize", "2021-02-09", 12079., 9., 17.429, 310., 
  3., 1., 30378.174, 22.635, 43.832, 779.637, 7.545, 2.515, 0.78, "", "", "", 
  "", "", "", "", "", "", "", "", "", "", "", "", "", "", "", "", "", "", "", 
  "", "", "", "", 73.15, 397621., 16.426, 25., 3.853, 2.279, 7824.362, "", 
  176.957, 17.11, "", "", 90.083, 1.3, 74.62, 0.716}, 
 {"BLZ", "North America", "Belize", "2021-02-10", 12107., 28., 18.429, 313., 
  3., 1., 30448.593, 70.419, 46.347, 787.182, 7.545, 2.515, 0.78, "", "", "", 
  "", "", "", "", "", "", "", "", "", "", "", "", "", "", "", "", "", "", "", 
  "", "", "", "", 73.15, 397621., 16.426, 25., 3.853, 2.279, 7824.362, "", 
  176.957, 17.11, "", "", 90.083, 1.3, 74.62, 0.716}, 
 {"BLZ", "North America", "Belize", "2021-02-11", 12114., 7., 15.143, 313., 
  0., 1., 30466.198, 17.605, 38.084, 787.182, 0., 2.515, 0.78, "", "", "", 
  "", "", "", "", "", "", "", "", "", "", "", "", "", "", "", "", "", "", "", 
  "", "", "", "", 73.15, 397621., 16.426, 25., 3.853, 2.279, 7824.362, "", 
  176.957, 17.11, "", "", 90.083, 1.3, 74.62, 0.716}, 
 {"BLZ", "North America", "Belize", "2021-02-12", 12134., 20., 17.286, 313., 
  0., 1., 30516.497, 50.299, 43.473, 787.182, 0., 2.515, 0.78, "", "", "", 
  "", "", "", "", "", "", "", "", "", "", "", "", "", "", "", "", "", "", "", 
  "", "", "", "", 73.15, 397621., 16.426, 25., 3.853, 2.279, 7824.362, "", 
  176.957, 17.11, "", "", 90.083, 1.3, 74.62, 0.716}, 
 {"BLZ", "North America", "Belize", "2021-02-13", 12145., 11., 15.429, 313., 
  0., 1., 30544.161, 27.665, 38.802, 787.182, 0., 2.515, 0.78, "", "", "", 
  "", "", "", "", "", "", "", "", "", "", "", "", "", "", "", "", "", "", "", 
  "", "", "", "", 73.15, 397621., 16.426, 25., 3.853, 2.279, 7824.362, "", 
  176.957, 17.11, "", "", 90.083, 1.3, 74.62, 0.716}, 
 {"BLZ", "North America", "Belize", "2021-02-14", 12145., 0., 15.429, 313., 
  0., 1., 30544.161, 0., 38.802, 787.182, 0., 2.515, 0.78, "", "", "", "", 
  "", "", "", "", "", "", "", "", "", "", "", "", "", "", "", "", "", "", "", 
  "", "", "", 73.15, 397621., 16.426, 25., 3.853, 2.279, 7824.362, "", 
  176.957, 17.11, "", "", 90.083, 1.3, 74.62, 0.716}, 
 {"BLZ", "North America", "Belize", "2021-02-15", 12175., 30., 15., 313., 0., 
  0.857, 30619.61, 75.449, 37.724, 787.182, 0., 2.156, 0.78, "", "", "", "", 
  "", "", "", "", "", "", "", "", "", "", "", "", "", "", "", "", "", "", "", 
  "", "", "", 73.15, 397621., 16.426, 25., 3.853, 2.279, 7824.362, "", 
  176.957, 17.11, "", "", 90.083, 1.3, 74.62, 0.716}, 
 {"BLZ", "North America", "Belize", "2021-02-16", 12188., 13., 15.571, 313., 
  0., 0.429, 30652.305, 32.694, 39.161, 787.182, 0., 1.078, 0.77, "", "", "", 
  "", "", "", "", "", "", "", "", "", "", "", "", "", "", "", "", "", "", "", 
  "", "", "", "", 73.15, 397621., 16.426, 25., 3.853, 2.279, 7824.362, "", 
  176.957, 17.11, "", "", 90.083, 1.3, 74.62, 0.716}, 
 {"BLZ", "North America", "Belize", "2021-02-17", 12195., 7., 12.571, 314., 
  1., 0.143, 30669.909, 17.605, 31.617, 789.697, 2.515, 0.359, 0.77, "", "", 
  "", "", "", "", "", "", "", "", "", "", "", "", "", "", "", "", "", "", "", 
  "", "", "", "", "", 73.15, 397621., 16.426, 25., 3.853, 2.279, 7824.362, 
  "", 176.957, 17.11, "", "", 90.083, 1.3, 74.62, 0.716}, 
 {"BLZ", "North America", "Belize", "2021-02-18", 12207., 12., 13.286, 314., 
  0., 0.143, 30700.089, 30.179, 33.413, 789.697, 0., 0.359, 0.77, "", "", "", 
  "", "", "", "", "", "", "", "", "", "", "", "", "", "", "", "", "", "", "", 
  "", "", "", "", 73.15, 397621., 16.426, 25., 3.853, 2.279, 7824.362, "", 
  176.957, 17.11, "", "", 90.083, 1.3, 74.62, 0.716}, 
 {"BLZ", "North America", "Belize", "2021-02-19", 12227., 20., 13.286, 314., 
  0., 0.143, 30750.388, 50.299, 33.413, 789.697, 0., 0.359, 0.77, "", "", "", 
  "", "", "", "", "", "", "", "", "", "", "", "", "", "", "", "", "", "", "", 
  "", "", "", "", 73.15, 397621., 16.426, 25., 3.853, 2.279, 7824.362, "", 
  176.957, 17.11, "", "", 90.083, 1.3, 74.62, 0.716}, 
 {"BLZ", "North America", "Belize", "2021-02-20", 12244., 17., 14.143, 314., 
  0., 0.143, 30793.142, 42.754, 35.569, 789.697, 0., 0.359, 0.77, "", "", "", 
  "", "", "", "", "", "", "", "", "", "", "", "", "", "", "", "", "", "", "", 
  "", "", "", "", 73.15, 397621., 16.426, 25., 3.853, 2.279, 7824.362, "", 
  176.957, 17.11, "", "", 90.083, 1.3, 74.62, 0.716}, 
 {"BLZ", "North America", "Belize", "2021-02-21", 12244., 0., 14.143, 314., 
  0., 0.143, 30793.142, 0., 35.569, 789.697, 0., 0.359, 0.76, "", "", "", "", 
  "", "", "", "", "", "", "", "", "", "", "", "", "", "", "", "", "", "", "", 
  "", "", "", 73.15, 397621., 16.426, 25., 3.853, 2.279, 7824.362, "", 
  176.957, 17.11, "", "", 90.083, 1.3, 74.62, 0.716}, 
 {"BLZ", "North America", "Belize", "2021-02-22", 12255., 11., 11.429, 314., 
  0., 0.143, 30820.807, 27.665, 28.742, 789.697, 0., 0.359, 0.75, "", "", "", 
  "", "", "", "", "", "", "", "", "", "", "", "", "", "", "", "", "", "", "", 
  "", "", "", "", 73.15, 397621., 16.426, 25., 3.853, 2.279, 7824.362, "", 
  176.957, 17.11, "", "", 90.083, 1.3, 74.62, 0.716}, 
 {"BLZ", "North America", "Belize", "2021-02-23", 12264., 9., 10.857, 314., 
  0., 0.143, 30843.441, 22.635, 27.305, 789.697, 0., 0.359, 0.75, "", "", "", 
  "", "", "", "", "", "", "", "", "", "", "", "", "", "", "", "", "", "", "", 
  "", "", "", "", 73.15, 397621., 16.426, 25., 3.853, 2.279, 7824.362, "", 
  176.957, 17.11, "", "", 90.083, 1.3, 74.62, 0.716}, 
 {"BLZ", "North America", "Belize", "2021-02-24", 12271., 7., 10.857, 315., 
  1., 0.143, 30861.046, 17.605, 27.305, 792.212, 2.515, 0.359, 0.75, "", "", 
  "", "", "", "", "", "", "", "", "", "", "", "", "", "", "", "", "", "", "", 
  "", "", "", "", "", 73.15, 397621., 16.426, 25., 3.853, 2.279, 7824.362, 
  "", 176.957, 17.11, "", "", 90.083, 1.3, 74.62, 0.716}, 
 {"BLZ", "North America", "Belize", "2021-02-25", 12280., 9., 10.429, 315., 
  0., 0.143, 30883.681, 22.635, 26.227, 792.212, 0., 0.359, 0.75, "", "", "", 
  "", "", "", "", "", "", "", "", "", "", "", "", "", "", "", "", "", "", "", 
  "", "", "", "", 73.15, 397621., 16.426, 25., 3.853, 2.279, 7824.362, "", 
  176.957, 17.11, "", "", 90.083, 1.3, 74.62, 0.716}, 
 {"BLZ", "North America", "Belize", "2021-02-26", 12293., 13., 9.429, 315., 
  0., 0.143, 30916.375, 32.694, 23.712, 792.212, 0., 0.359, 0.75, "", "", "", 
  "", "", "", "", "", "", "", "", "", "", "", "", "", "", "", "", "", "", "", 
  "", "", "", "", 73.15, 397621., 16.426, 25., 3.853, 2.279, 7824.362, "", 
  176.957, 17.11, "", "", 90.083, 1.3, 74.62, 0.716}, 
 {"BLZ", "North America", "Belize", "2021-02-27", 12293., 0., 7., 315., 0., 
  0.143, 30916.375, 0., 17.605, 792.212, 0., 0.359, 0.75, "", "", "", "", "", 
  "", "", "", "", "", "", "", "", "", "", "", "", "", "", "", "", "", "", "", 
  "", "", 73.15, 397621., 16.426, 25., 3.853, 2.279, 7824.362, "", 176.957, 
  17.11, "", "", 90.083, 1.3, 74.62, 0.716}, {"BLZ", "North America", 
  "Belize", "2021-02-28", 12293., 0., 7., 315., 0., 0.143, 30916.375, 0., 
  17.605, 792.212, 0., 0.359, 0.75, "", "", "", "", "", "", "", "", "", "", 
  "", "", "", "", "", "", "", 0., 0., "", "", "", 0., 0., "", "", 73.15, 
  397621., 16.426, 25., 3.853, 2.279, 7824.362, "", 176.957, 17.11, "", "", 
  90.083, 1.3, 74.62, 0.716}, {"BLZ", "North America", "Belize", 
  "2021-03-01", 12313., 20., 8.286, 315., 0., 0.143, 30966.674, 50.299, 
  20.838, 792.212, 0., 0.359, 0.75, "", "", "", "", "", "", "", "", "", "", 
  "", "", "", "", "", "", "", "", "", "", "", 208., "", "", "", 523., 73.15, 
  397621., 16.426, 25., 3.853, 2.279, 7824.362, "", 176.957, 17.11, "", "", 
  90.083, 1.3, 74.62, 0.716}, {"BLZ", "North America", "Belize", 
  "2021-03-02", 12320., 7., 8., 315., 0., 0.143, 30984.279, 17.605, 20.12, 
  792.212, 0., 0.359, 0.74, "", "", "", "", "", "", "", "", "", "", "", "", 
  "", "", "", "", "", 417., 417., "", "", 208., 0.1, 0.1, "", 523., 73.15, 
  397621., 16.426, 25., 3.853, 2.279, 7824.362, "", 176.957, 17.11, "", "", 
  90.083, 1.3, 74.62, 0.716}, {"BLZ", "North America", "Belize", 
  "2021-03-03", 12328., 8., 8.143, 315., 0., 0., 31004.399, 20.12, 20.479, 
  792.212, 0., 0., 0.74, "", "", "", "", "", "", "", "", "", "", "", "", "", 
  "", "", "", "", 673., 673., "", 256., 224., 0.17, 0.17, "", 563., 73.15, 
  397621., 16.426, 25., 3.853, 2.279, 7824.362, "", 176.957, 17.11, "", "", 
  90.083, 1.3, 74.62, 0.716}, {"BLZ", "North America", "Belize", 
  "2021-03-04", 12329., 1., 7., 314., -1., -0.143, 31006.914, 2.515, 17.605, 
  789.697, -2.515, -0.359, 0.74, "", "", "", "", "", "", "", "", "", "", "", 
  "", "", "", "", "", "", 817., 817., "", 144., 204., 0.21, 0.21, "", 513., 
  73.15, 397621., 16.426, 25., 3.853, 2.279, 7824.362, "", 176.957, 17.11, 
  "", "", 90.083, 1.3, 74.62, 0.716}, {"BLZ", "North America", "Belize", 
  "2021-03-05", 12335., 6., 6., 315., 1., 0., 31022.003, 15.09, 15.09, 
  792.212, 2.515, 0., 0.74, "", "", "", "", "", "", "", "", "", "", "", "", 
  "", "", "", "", "", 996., 996., "", 179., 199., 0.25, 0.25, "", 500., 
  73.15, 397621., 16.426, 25., 3.853, 2.279, 7824.362, "", 176.957, 17.11, 
  "", "", 90.083, 1.3, 74.62, 0.716}, {"BLZ", "North America", "Belize", 
  "2021-03-06", 12335., 0., 6., 315., 0., 0., 31022.003, 0., 15.09, 792.212, 
  0., 0., 0.74, "", "", "", "", "", "", "", "", "", "", "", "", "", "", "", 
  "", "", "", "", "", "", 186., "", "", "", 468., 73.15, 397621., 16.426, 
  25., 3.853, 2.279, 7824.362, "", 176.957, 17.11, "", "", 90.083, 1.3, 
  74.62, 0.716}, {"BLZ", "North America", "Belize", "2021-03-07", 12335., 0., 
  6., 315., 0., 0., 31022.003, 0., 15.09, 792.212, 0., 0., 0.74, "", "", "", 
  "", "", "", "", "", "", "", "", "", "", "", "", "", "", "", "", "", "", 
  176., "", "", "", 443., 73.15, 397621., 16.426, 25., 3.853, 2.279, 
  7824.362, "", 176.957, 17.11, "", "", 90.083, 1.3, 74.62, 0.716}, 
 {"BLZ", "North America", "Belize", "2021-03-08", 12335., 0., 3.143, 315., 
  0., 0., 31022.003, 0., 7.904, 792.212, 0., 0., 0.74, "", "", "", "", "", 
  "", "", "", "", "", "", "", "", "", "", "", "", "", "", "", "", 163., "", 
  "", "", 410., 73.15, 397621., 16.426, 25., 3.853, 2.279, 7824.362, "", 
  176.957, 17.11, "", "", 90.083, 1.3, 74.62, 0.716}, 
 {"BLZ", "North America", "Belize", "2021-03-09", 12345., 10., 3.571, 316., 
  1., 0.143, 31047.153, 25.15, 8.982, 794.727, 2.515, 0.359, 0.75, "", "", 
  "", "", "", "", "", "", "", "", "", "", "", "", "", "", "", 1466., 1466., 
  "", "", 150., 0.37, 0.37, "", 377., 73.15, 397621., 16.426, 25., 3.853, 
  2.279, 7824.362, "", 176.957, 17.11, "", "", 90.083, 1.3, 74.62, 0.716}, 
 {"BLZ", "North America", "Belize", "2021-03-10", 12355., 10., 3.857, 316., 
  0., 0.143, 31072.303, 25.15, 9.701, 794.727, 0., 0.359, 0.75, "", "", "", 
  "", "", "", "", "", "", "", "", "", "", "", "", "", "", 2489., 2489., "", 
  1023., 259., 0.63, 0.63, "", 651., 73.15, 397621., 16.426, 25., 3.853, 
  2.279, 7824.362, "", 176.957, 17.11, "", "", 90.083, 1.3, 74.62, 0.716}, 
 {"BLZ", "North America", "Belize", "2021-03-11", 12359., 4., 4.286, 316., 
  0., 0.286, 31082.362, 10.06, 10.778, 794.727, 0., 0.719, 0.75, "", "", "", 
  "", "", "", "", "", "", "", "", "", "", "", "", "", "", 4933., 4933., "", 
  2444., 588., 1.24, 1.24, "", 1479., 73.15, 397621., 16.426, 25., 3.853, 
  2.279, 7824.362, "", 176.957, 17.11, "", "", 90.083, 1.3, 74.62, 0.716}, 
 {"BLZ", "North America", "Belize", "2021-03-12", 12370., 11., 5., 316., 0., 
  0.143, 31110.027, 27.665, 12.575, 794.727, 0., 0.359, 0.75, "", "", "", "", 
  "", "", "", "", "", "", "", "", "", "", "", "", "", 7444., 7444., "", 
  2511., 921., 1.87, 1.87, "", 2316., 73.15, 397621., 16.426, 25., 3.853, 
  2.279, 7824.362, "", 176.957, 17.11, "", "", 90.083, 1.3, 74.62, 0.716}, 
 {"BLZ", "North America", "Belize", "2021-03-13", 12370., 0., 5., 316., 0., 
  0.143, 31110.027, 0., 12.575, 794.727, 0., 0.359, 0.75, "", "", "", "", "", 
  "", "", "", "", "", "", "", "", "", "", "", "", "", "", "", "", 1006., "", 
  "", "", 2530., 73.15, 397621., 16.426, 25., 3.853, 2.279, 7824.362, "", 
  176.957, 17.11, "", "", 90.083, 1.3, 74.62, 0.716}, 
 {"BLZ", "North America", "Belize", "2021-03-14", 12370., 0., 5., 316., 0., 
  0.143, 31110.027, 0., 12.575, 794.727, 0., 0.359, 0.75, "", "", "", "", "", 
  "", "", "", "", "", "", "", "", "", "", "", "", "", "", "", "", 1091., "", 
  "", "", 2744., 73.15, 397621., 16.426, 25., 3.853, 2.279, 7824.362, "", 
  176.957, 17.11, "", "", 90.083, 1.3, 74.62, 0.716}, 
 {"BLZ", "North America", "Belize", "2021-03-15", 12383., 13., 6.857, 316., 
  0., 0.143, 31142.721, 32.694, 17.245, 794.727, 0., 0.359, 0.74, "", "", "", 
  "", "", "", "", "", "", "", "", "", "", "", "", "", "", 9585., 9585., "", 
  "", 1177., 2.41, 2.41, "", 2960., 73.15, 397621., 16.426, 25., 3.853, 
  2.279, 7824.362, "", 176.957, 17.11, "", "", 90.083, 1.3, 74.62, 0.716}, 
 {"BLZ", "North America", "Belize", "2021-03-16", 12389., 6., 6.286, 316., 
  0., 0., 31157.811, 15.09, 15.808, 794.727, 0., 0., 0.73, "", "", "", "", 
  "", "", "", "", "", "", "", "", "", "", "", "", "", 10972., 10972., "", 
  1387., 1358., 2.76, 2.76, "", 3415., 73.15, 397621., 16.426, 25., 3.853, 
  2.279, 7824.362, "", 176.957, 17.11, "", "", 90.083, 1.3, 74.62, 0.716}, 
 {"BLZ", "North America", "Belize", "2021-03-17", 12396., 7., 5.857, 316., 
  0., 0., 31175.416, 17.605, 14.73, 794.727, 0., 0., 0.73, "", "", "", "", 
  "", "", "", "", "", "", "", "", "", "", "", "", "", 11943., 11943., "", 
  971., 1351., 3., 3., "", 3398., 73.15, 397621., 16.426, 25., 3.853, 2.279, 
  7824.362, "", 176.957, 17.11, "", "", 90.083, 1.3, 74.62, 0.716}, 
 {"BLZ", "North America", "Belize", "2021-03-18", 12399., 3., 5.714, 316., 
  0., 0., 31182.961, 7.545, 14.371, 794.727, 0., 0., 0.72, "", "", "", "", 
  "", "", "", "", "", "", "", "", "", "", "", "", "", 13150., 13150., "", 
  1207., 1174., 3.31, 3.31, "", 2953., 73.15, 397621., 16.426, 25., 3.853, 
  2.279, 7824.362, "", 176.957, 17.11, "", "", 90.083, 1.3, 74.62, 0.716}, 
 {"BLZ", "North America", "Belize", "2021-03-19", 12400., 1., 4.286, 316., 
  0., 0., 31185.476, 2.515, 10.778, 794.727, 0., 0., 0.71, "", "", "", "", 
  "", "", "", "", "", "", "", "", "", "", "", "", "", 15006., 15006., "", 
  1856., 1080., 3.77, 3.77, "", 2716., 73.15, 397621., 16.426, 25., 3.853, 
  2.279, 7824.362, "", 176.957, 17.11, "", "", 90.083, 1.3, 74.62, 0.716}, 
 {"BLZ", "North America", "Belize", "2021-03-20", 12400., 0., 4.286, 316., 
  0., 0., 31185.476, 0., 10.778, 794.727, 0., 0., 0.7, "", "", "", "", "", 
  "", "", "", "", "", "", "", "", "", "", "", "", "", "", "", "", 1035., "", 
  "", "", 2603., 73.15, 397621., 16.426, 25., 3.853, 2.279, 7824.362, "", 
  176.957, 17.11, "", "", 90.083, 1.3, 74.62, 0.716}, 
 {"BLZ", "North America", "Belize", "2021-03-21", 12400., 0., 4.286, 316., 
  0., 0., 31185.476, 0., 10.778, 794.727, 0., 0., 0.69, "", "", "", "", "", 
  "", "", "", "", "", "", "", "", "", "", "", "", "", "", "", "", 990., "", 
  "", "", 2490., 73.15, 397621., 16.426, 25., 3.853, 2.279, 7824.362, "", 
  176.957, 17.11, "", "", 90.083, 1.3, 74.62, 0.716}, 
 {"BLZ", "North America", "Belize", "2021-03-22", 12407., 7., 3.429, 316., 
  0., 0., 31203.08, 17.605, 8.623, 794.727, 0., 0., 0.69, "", "", "", "", "", 
  "", "", "", "", "", "", "", "", "", "", "", "", 16202., 16202., "", "", 
  945., 4.07, 4.07, "", 2377., 73.15, 397621., 16.426, 25., 3.853, 2.279, 
  7824.362, "", 176.957, 17.11, "", "", 90.083, 1.3, 74.62, 0.716}, 
 {"BLZ", "North America", "Belize", "2021-03-23", 12410., 3., 3., 316., 0., 
  0., 31210.625, 7.545, 7.545, 794.727, 0., 0., 0.68, "", "", "", "", "", "", 
  "", "", "", "", "", "", "", "", "", "", "", 17282., 17282., "", 1080., 
  901., 4.35, 4.35, "", 2266., 73.15, 397621., 16.426, 25., 3.853, 2.279, 
  7824.362, "", 176.957, 17.11, "", "", 90.083, 1.3, 74.62, 0.716}, 
 {"BLZ", "North America", "Belize", "2021-03-24", 12410., 0., 2., 317., 1., 
  0.143, 31210.625, 0., 5.03, 797.242, 2.515, 0.359, 0.67, "", "", "", "", 
  "", "", "", "", "", "", "", "", "", "", "", "", "", 18182., 18182., "", 
  900., 891., 4.57, 4.57, "", 2241., 73.15, 397621., 16.426, 25., 3.853, 
  2.279, 7824.362, "", 176.957, 17.11, "", "", 90.083, 1.3, 74.62, 0.716}, 
 {"BLZ", "North America", "Belize", "2021-03-25", 12411., 1., 1.714, 317., 
  0., 0.143, 31213.14, 2.515, 4.311, 797.242, 0., 0.359, 0.67, "", "", "", 
  "", "", "", "", "", "", "", "", "", "", "", "", "", "", "", "", "", "", 
  878., "", "", "", 2208., 73.15, 397621., 16.426, 25., 3.853, 2.279, 
  7824.362, "", 176.957, 17.11, "", "", 90.083, 1.3, 74.62, 0.716}, 
 {"BLZ", "North America", "Belize", "2021-03-26", 12415., 4., 2.143, 317., 
  0., 0.143, 31223.2, 10.06, 5.389, 797.242, 0., 0.359, 0.67, "", "", "", "", 
  "", "", "", "", "", "", "", "", "", "", "", "", "", 20411., 20411., "", "", 
  772., 5.13, 5.13, "", 1942., 73.15, 397621., 16.426, 25., 3.853, 2.279, 
  7824.362, "", 176.957, 17.11, "", "", 90.083, 1.3, 74.62, 0.716}, 
 {"BLZ", "North America", "Belize", "2021-03-27", 12415., 0., 2.143, 317., 
  0., 0.143, 31223.2, 0., 5.389, 797.242, 0., 0.359, 0.66, "", "", "", "", 
  "", "", "", "", "", "", "", "", "", "", "", "", "", "", "", "", "", 763., 
  "", "", "", 1919., 73.15, 397621., 16.426, 25., 3.853, 2.279, 7824.362, "", 
  176.957, 17.11, "", "", 90.083, 1.3, 74.62, 0.716}, 
 {"BLZ", "North America", "Belize", "2021-03-28", 12415., 0., 2.143, 317., 
  0., 0.143, 31223.2, 0., 5.389, 797.242, 0., 0.359, 0.66, "", "", "", "", 
  "", "", "", "", "", "", "", "", "", "", "", "", "", "", "", "", "", 753., 
  "", "", "", 1894., 73.15, 397621., 16.426, 25., 3.853, 2.279, 7824.362, "", 
  176.957, 17.11, "", "", 90.083, 1.3, 74.62, 0.716}, 
 {"BLZ", "North America", "Belize", "2021-03-29", 12415., 0., 1.143, 317., 
  0., 0.143, 31223.2, 0., 2.874, 797.242, 0., 0.359, 0.65, "", "", "", "", 
  "", "", "", "", "", "", "", "", "", "", "", "", "", "", "", "", "", 743., 
  "", "", "", 1869., 73.15, 397621., 16.426, 25., 3.853, 2.279, 7824.362, "", 
  176.957, 17.11, "", "", 90.083, 1.3, 74.62, 0.716}, 
 {"BLZ", "North America", "Belize", "2021-03-30", 12415., 0., 0.714, 317., 
  0., 0.143, 31223.2, 0., 1.796, 797.242, 0., 0.359, 0.66, "", "", "", "", 
  "", "", "", "", "", "", "", "", "", "", "", "", "", "", "", "", "", 636., 
  "", "", "", 1600., 73.15, 397621., 16.426, 25., 3.853, 2.279, 7824.362, "", 
  176.957, 17.11, "", "", 90.083, 1.3, 74.62, 0.716}, 
 {"BLZ", "North America", "Belize", "2021-03-31", 12456., 41., 6.571, 317., 
  0., 0., 31326.313, 103.113, 16.527, 797.242, 0., 0., 0.66, "", "", "", "", 
  "", "", "", "", "", "", "", "", "", "", "", "", "", 22067., 22067., "", "", 
  555., 5.55, 5.55, "", 1396., 73.15, 397621., 16.426, 25., 3.853, 2.279, 
  7824.362, "", 176.957, 17.11, "", "", 90.083, 1.3, 74.62, 0.716}, 
 {"BLZ", "North America", "Belize", "2021-04-01", 12456., 0., 6.429, 317., 
  0., 0., 31326.313, 0., 16.168, 797.242, 0., 0., 0.67, "", "", "", "", "", 
  "", "", "", "", "", "", "", "", "", "", "", "", "", "", "", "", 434., "", 
  "", "", 1091., 73.15, 397621., 16.426, 25., 3.853, 2.279, 7824.362, "", 
  176.957, 17.11, "", "", 90.083, 1.3, 74.62, 0.716}, 
 {"BLZ", "North America", "Belize", "2021-04-02", 12456., 0., 5.857, 317., 
  0., 0., 31326.313, 0., 14.73, 797.242, 0., 0., 0.68, "", "", "", "", "", 
  "", "", "", "", "", "", "", "", "", "", "", "", "", "", "", "", 314., "", 
  "", "", 790., 73.15, 397621., 16.426, 25., 3.853, 2.279, 7824.362, "", 
  176.957, 17.11, "", "", 90.083, 1.3, 74.62, 0.716}, 
 {"BLZ", "North America", "Belize", "2021-04-03", 12456., 0., 5.857, 317., 
  0., 0., 31326.313, 0., 14.73, 797.242, 0., 0., 0.69, "", "", "", "", "", 
  "", "", "", "", "", "", "", "", "", "", "", "", "", "", "", "", 305., "", 
  "", "", 767., 73.15, 397621., 16.426, 25., 3.853, 2.279, 7824.362, "", 
  176.957, 17.11, "", "", 90.083, 1.3, 74.62, 0.716}, 
 {"BLZ", "North America", "Belize", "2021-04-04", 12456., 0., 5.857, 317., 
  0., 0., 31326.313, 0., 14.73, 797.242, 0., 0., 0.7, "", "", "", "", "", "", 
  "", "", "", "", "", "", "", "", "", "", "", "", "", "", "", 296., "", "", 
  "", 744., 73.15, 397621., 16.426, 25., 3.853, 2.279, 7824.362, "", 176.957, 
  17.11, "", "", 90.083, 1.3, 74.62, 0.716}, {"BLZ", "North America", 
  "Belize", "2021-04-05", 12456., 0., 5.857, 317., 0., 0., 31326.313, 0., 
  14.73, 797.242, 0., 0., 0.71, "", "", "", "", "", "", "", "", "", "", "", 
  "", "", "", "", "", "", "", "", "", "", 288., "", "", "", 724., 73.15, 
  397621., 16.426, 25., 3.853, 2.279, 7824.362, "", 176.957, 17.11, "", "", 
  90.083, 1.3, 74.62, 0.716}, {"BLZ", "North America", "Belize", 
  "2021-04-06", 12477., 21., 8.857, 318., 1., 0.143, 31379.127, 52.814, 
  22.275, 799.757, 2.515, 0.359, 0.73, "", "", "", "", "", "", "", "", "", 
  "", "", "", "", "", "", "", "", "", "", "", "", 279., "", "", "", 702., 
  73.15, 397621., 16.426, 25., 3.853, 2.279, 7824.362, "", 176.957, 17.11, 
  "", "", 90.083, 1.3, 74.62, 0.716}, {"BLZ", "North America", "Belize", 
  "2021-04-07", 12485., 8., 4.143, 318., 0., 0.143, 31399.247, 20.12, 10.419, 
  799.757, 0., 0.359, 0.74, "", "", "", "", "", "", "", "", "", "", "", "", 
  "", "", "", "", "", 23958., 23958., "", "", 270., 6.03, 6.03, "", 679., 
  73.15, 397621., 16.426, 25., 3.853, 2.279, 7824.362, "", 176.957, 17.11, 
  "", "", 90.083, 1.3, 74.62, 0.716}, {"BLZ", "North America", "Belize", 
  "2021-04-08", 12485., 0., 4.143, 318., 0., 0.143, 31399.247, 0., 10.419, 
  799.757, 0., 0.359, 0.76, "", "", "", "", "", "", "", "", "", "", "", "", 
  "", "", "", "", "", "", "", "", "", 474., "", "", "", 1192., 73.15, 
  397621., 16.426, 25., 3.853, 2.279, 7824.362, "", 176.957, 17.11, "", "", 
  90.083, 1.3, 74.62, 0.716}, {"BLZ", "North America", "Belize", 
  "2021-04-09", 12485., 0., 4.143, 318., 0., 0.143, 31399.247, 0., 10.419, 
  799.757, 0., 0.359, 0.78, "", "", "", "", "", "", "", "", "", "", "", "", 
  "", "", "", "", "", 27353., 27353., "", "", 678., 6.88, 6.88, "", 1705., 
  73.15, 397621., 16.426, 25., 3.853, 2.279, 7824.362, "", 176.957, 17.11, 
  "", "", 90.083, 1.3, 74.62, 0.716}, {"BLZ", "North America", "Belize", 
  "2021-04-10", 12485., 0., 4.143, 318., 0., 0.143, 31399.247, 0., 10.419, 
  799.757, 0., 0.359, 0.8, "", "", "", "", "", "", "", "", "", "", "", "", 
  "", "", "", "", "", "", "", "", "", 679., "", "", "", 1708., 73.15, 
  397621., 16.426, 25., 3.853, 2.279, 7824.362, "", 176.957, 17.11, "", "", 
  90.083, 1.3, 74.62, 0.716}, {"BLZ", "North America", "Belize", 
  "2021-04-11", 12485., 0., 4.143, 318., 0., 0.143, 31399.247, 0., 10.419, 
  799.757, 0., 0.359, 0.83, "", "", "", "", "", "", "", "", "", "", "", "", 
  "", "", "", "", "", "", "", "", "", 680., "", "", "", 1710., 73.15, 
  397621., 16.426, 25., 3.853, 2.279, 7824.362, "", 176.957, 17.11, "", "", 
  90.083, 1.3, 74.62, 0.716}, {"BLZ", "North America", "Belize", 
  "2021-04-12", 12503., 18., 6.714, 318., 0., 0.143, 31444.516, 45.269, 
  16.886, 799.757, 0., 0.359, 0.85, "", "", "", "", "", "", "", "", "", "", 
  "", "", "", "", "", "", "", 28188., 28188., "", "", 681., 7.09, 7.09, "", 
  1713., 43.52, 397621., 16.426, 25., 3.853, 2.279, 7824.362, "", 176.957, 
  17.11, "", "", 90.083, 1.3, 74.62, 0.716}, {"BLZ", "North America", 
  "Belize", "2021-04-13", 12513., 10., 5.143, 318., 0., 0., 31469.666, 25.15, 
  12.934, 799.757, 0., 0., 0.87, "", "", "", "", "", "", "", "", "", "", "", 
  "", "", "", "", "", "", 29939., 29939., "", 1751., 893., 7.53, 7.53, "", 
  2246., 43.52, 397621., 16.426, 25., 3.853, 2.279, 7824.362, "", 176.957, 
  17.11, "", "", 90.083, 1.3, 74.62, 0.716}, {"BLZ", "North America", 
  "Belize", "2021-04-14", 12522., 9., 5.286, 318., 0., 0., 31492.3, 22.635, 
  13.293, 799.757, 0., 0., 0.89, "", "", "", "", "", "", "", "", "", "", "", 
  "", "", "", "", "", "", "", "", "", "", 1086., "", "", "", 2731., 43.52, 
  397621., 16.426, 25., 3.853, 2.279, 7824.362, "", 176.957, 17.11, "", "", 
  90.083, 1.3, 74.62, 0.716}, {"BLZ", "North America", "Belize", 
  "2021-04-15", 12529., 7., 6.286, 318., 0., 0., 31509.905, 17.605, 15.808, 
  799.757, 0., 0., 0.91, "", "", "", "", "", "", "", "", "", "", "", "", "", 
  "", "", "", "", 33180., 33180., "", "", 1075., 8.34, 8.34, "", 2704., 
  43.52, 397621., 16.426, 25., 3.853, 2.279, 7824.362, "", 176.957, 17.11, 
  "", "", 90.083, 1.3, 74.62, 0.716}, {"BLZ", "North America", "Belize", 
  "2021-04-16", 12538., 9., 7.571, 318., 0., 0., 31532.54, 22.635, 19.042, 
  799.757, 0., 0., 0.92, "", "", "", "", "", "", "", "", "", "", "", "", "", 
  "", "", "", "", 34262., 34262., "", 1082., 987., 8.62, 8.62, "", 2482., 
  43.52, 397621., 16.426, 25., 3.853, 2.279, 7824.362, "", 176.957, 17.11, 
  "", "", 90.083, 1.3, 74.62, 0.716}, {"BLZ", "North America", "Belize", 
  "2021-04-17", 12538., 0., 7.571, 318., 0., 0., 31532.54, 0., 19.042, 
  799.757, 0., 0., 0.94, "", "", "", "", "", "", "", "", "", "", "", "", "", 
  "", "", "", "", "", "", "", "", 1009., "", "", "", 2538., 43.52, 397621., 
  16.426, 25., 3.853, 2.279, 7824.362, "", 176.957, 17.11, "", "", 90.083, 
  1.3, 74.62, 0.716}, {"BLZ", "North America", "Belize", "2021-04-18", 
  12538., 0., 7.571, 318., 0., 0., 31532.54, 0., 19.042, 799.757, 0., 0., 
  0.95, "", "", "", "", "", "", "", "", "", "", "", "", "", "", "", "", "", 
  "", "", "", "", 1031., "", "", "", 2593., 43.52, 397621., 16.426, 25., 
  3.853, 2.279, 7824.362, "", 176.957, 17.11, "", "", 90.083, 1.3, 74.62, 
  0.716}, {"BLZ", "North America", "Belize", "2021-04-19", 12558., 20., 
  7.857, 318., 0., 0., 31582.839, 50.299, 19.76, 799.757, 0., 0., 0.97, "", 
  "", "", "", "", "", "", "", "", "", "", "", "", "", "", "", "", "", "", "", 
  "", 1053., "", "", "", 2648., 43.52, 397621., 16.426, 25., 3.853, 2.279, 
  7824.362, "", 176.957, 17.11, "", "", 90.083, 1.3, 74.62, 0.716}, 
 {"BLZ", "North America", "Belize", "2021-04-20", 12568., 10., 7.857, 318., 
  0., 0., 31607.989, 25.15, 19.76, 799.757, 0., 0., 0.98, "", "", "", "", "", 
  "", "", "", "", "", "", "", "", "", "", "", "", 35990., 35990., "", "", 
  864., 9.05, 9.05, "", 2173., 43.52, 397621., 16.426, 25., 3.853, 2.279, 
  7824.362, "", 176.957, 17.11, "", "", 90.083, 1.3, 74.62, 0.716}, 
 {"BLZ", "North America", "Belize", "2021-04-21", 12585., 17., 9., 318., 0., 
  0., 31650.743, 42.754, 22.635, 799.757, 0., 0., 0.98, "", "", "", "", "", 
  "", "", "", "", "", "", "", "", "", "", "", "", 37097., 37097., "", 1107., 
  791., 9.33, 9.33, "", 1989., 43.52, 397621., 16.426, 25., 3.853, 2.279, 
  7824.362, "", 176.957, 17.11, "", "", 90.083, 1.3, 74.62, 0.716}, 
 {"BLZ", "North America", "Belize", "2021-04-22", 12596., 11., 9.571, 320., 
  2., 0.286, 31678.407, 27.665, 24.072, 804.786, 5.03, 0.719, 0.99, "", "", 
  "", "", "", "", "", "", "", "", "", "", "", "", "", "", "", 38176., 38176., 
  "", 1079., 714., 9.6, 9.6, "", 1796., 43.52, 397621., 16.426, 25., 3.853, 
  2.279, 7824.362, "", 176.957, 17.11, "", "", 90.083, 1.3, 74.62, 0.716}, 
 {"BLZ", "North America", "Belize", "2021-04-23", 12599., 3., 8.714, 321., 
  1., 0.429, 31685.952, 7.545, 21.916, 807.301, 2.515, 1.078, 0.99, "", "", 
  "", "", "", "", "", "", "", "", "", "", "", "", "", "", "", 39330., 39330., 
  "", 1154., 724., 9.89, 9.89, "", 1821., 43.52, 397621., 16.426, 25., 3.853, 
  2.279, 7824.362, "", 176.957, 17.11, "", "", 90.083, 1.3, 74.62, 0.716}, 
 {"BLZ", "North America", "Belize", "2021-04-24", 12599., 0., 8.714, 321., 
  0., 0.429, 31685.952, 0., 21.916, 807.301, 0., 1.078, 0.99, "", "", "", "", 
  "", "", "", "", "", "", "", "", "", "", "", "", "", "", "", "", "", 722., 
  "", "", "", 1816., 43.52, 397621., 16.426, 25., 3.853, 2.279, 7824.362, "", 
  176.957, 17.11, "", "", 90.083, 1.3, 74.62, 0.716}, 
 {"BLZ", "North America", "Belize", "2021-04-25", 12599., 0., 8.714, 321., 
  0., 0.429, 31685.952, 0., 21.916, 807.301, 0., 1.078, 1., "", "", "", "", 
  "", "", "", "", "", "", "", "", "", "", "", "", "", "", "", "", "", 721., 
  "", "", "", 1813., 43.52, 397621., 16.426, 25., 3.853, 2.279, 7824.362, "", 
  176.957, 17.11, "", "", 90.083, 1.3, 74.62, 0.716}, 
 {"BLZ", "North America", "Belize", "2021-04-26", 12624., 25., 9.429, 322., 
  1., 0.571, 31748.826, 62.874, 23.712, 809.816, 2.515, 1.437, 1., "", "", 
  "", "", "", "", "", "", "", "", "", "", "", "", "", "", "", "", "", "", "", 
  719., "", "", "", 1808., 43.52, 397621., 16.426, 25., 3.853, 2.279, 
  7824.362, "", 176.957, 17.11, "", "", 90.083, 1.3, 74.62, 0.716}, 
 {"BLZ", "North America", "Belize", "2021-04-27", 12631., 7., 9., 322., 0., 
  0.571, 31766.431, 17.605, 22.635, 809.816, 0., 1.437, 1., "", "", "", "", 
  "", "", "", "", "", "", "", "", "", "", "", "", "", 41014., 41014., "", "", 
  718., 10.31, 10.31, "", 1806., 43.52, 397621., 16.426, 25., 3.853, 2.279, 
  7824.362, "", 176.957, 17.11, "", "", 90.083, 1.3, 74.62, 0.716}, 
 {"BLZ", "North America", "Belize", "2021-04-28", 12639., 8., 7.714, 323., 
  1., 0.714, 31786.551, 20.12, 19.401, 812.331, 2.515, 1.796, 1., "", "", "", 
  "", "", "", "", "", "", "", "", "", "", "", "", "", "", 42100., 42100., "", 
  1086., 715., 10.59, 10.59, "", 1798., 43.52, 397621., 16.426, 25., 3.853, 
  2.279, 7824.362, "", 176.957, 17.11, "", "", 90.083, 1.3, 74.62, 0.716}, 
 {"BLZ", "North America", "Belize", "2021-04-29", 12646., 7., 7.143, 323., 
  0., 0.429, 31804.155, 17.605, 17.964, 812.331, 0., 1.078, 1., "", "", "", 
  "", "", "", "", "", "", "", "", "", "", "", "", "", "", "", "", "", "", 
  631., "", "", "", 1587., 43.52, 397621., 16.426, 25., 3.853, 2.279, 
  7824.362, "", 176.957, 17.11, "", "", 90.083, 1.3, 74.62, 0.716}, 
 {"BLZ", "North America", "Belize", "2021-04-30", 12668., 22., 9.857, 323., 
  0., 0.286, 31859.484, 55.329, 24.79, 812.331, 0., 0.719, 1., "", "", "", 
  "", "", "", "", "", "", "", "", "", "", "", "", "", "", "", "", "", "", 
  536., "", "", "", 1348., 43.52, 397621., 16.426, 25., 3.853, 2.279, 
  7824.362, "", 176.957, 17.11, "", "", 90.083, 1.3, 74.62, 0.716}, 
 {"BLZ", "North America", "Belize", "2021-05-01", 12668., 0., 9.857, 323., 
  0., 0.286, 31859.484, 0., 24.79, 812.331, 0., 0.719, 0.99, "", "", "", "", 
  "", "", "", "", "", "", "", "", "", "", "", "", "", "", "", "", "", 545., 
  "", "", "", 1371., 43.52, 397621., 16.426, 25., 3.853, 2.279, 7824.362, "", 
  176.957, 17.11, "", "", 90.083, 1.3, 74.62, 0.716}, 
 {"BLZ", "North America", "Belize", "2021-05-02", 12668., 0., 9.857, 323., 
  0., 0.286, 31859.484, 0., 24.79, 812.331, 0., 0.719, 0.99, "", "", "", "", 
  "", "", "", "", "", "", "", "", "", "", "", "", "", "", "", "", "", 555., 
  "", "", "", 1396., 43.52, 397621., 16.426, 25., 3.853, 2.279, 7824.362, "", 
  176.957, 17.11, "", "", 90.083, 1.3, 74.62, 0.716}, 
 {"BLZ", "North America", "Belize", "2021-05-03", 12674., 6., 7.143, 323., 
  0., 0.143, 31874.574, 15.09, 17.964, 812.331, 0., 0.359, 0.98, "", "", "", 
  "", "", "", "", "", "", "", "", "", "", "", "", "", "", 44548., 44548., "", 
  "", 565., 11.2, 11.2, "", 1421., 43.52, 397621., 16.426, 25., 3.853, 2.279, 
  7824.362, "", 176.957, 17.11, "", "", 90.083, 1.3, 74.62, 0.716}, 
 {"BLZ", "North America", "Belize", "2021-05-04", 12675., 1., 6.286, 323., 
  0., 0.143, 31877.089, 2.515, 15.808, 812.331, 0., 0.359, 0.98, "", "", "", 
  "", "", "", "", "", "", "", "", "", "", "", "", "", "", "", "", "", "", 
  613., "", "", "", 1542., 49.07, 397621., 16.426, 25., 3.853, 2.279, 
  7824.362, "", 176.957, 17.11, "", "", 90.083, 1.3, 74.62, 0.716}, 
 {"BLZ", "North America", "Belize", "2021-05-05", 12680., 5., 5.857, 323., 
  0., 0., 31889.664, 12.575, 14.73, 812.331, 0., 0., 0.99, "", "", "", "", 
  "", "", "", "", "", "", "", "", "", "", "", "", "", 46067., 46067., "", "", 
  567., 11.59, 11.59, "", 1426., 49.07, 397621., 16.426, 25., 3.853, 2.279, 
  7824.362, "", 176.957, 17.11, "", "", 90.083, 1.3, 74.62, 0.716}, 
 {"BLZ", "North America", "Belize", "2021-05-06", 12682., 2., 5.143, 323., 
  0., 0., 31894.694, 5.03, 12.934, 812.331, 0., 0., 1., "", "", "", "", "", 
  "", "", "", "", "", "", "", "", "", "", "", "", 46659., 46659., "", 592., 
  581., 11.73, 11.73, "", 1461., 49.07, 397621., 16.426, 25., 3.853, 2.279, 
  7824.362, "", 176.957, 17.11, "", "", 90.083, 1.3, 74.62, 0.716}, 
 {"BLZ", "North America", "Belize", "2021-05-07", 12686., 4., 2.571, 323., 
  0., 0., 31904.754, 10.06, 6.467, 812.331, 0., 0., 1.01, "", "", "", "", "", 
  "", "", "", "", "", "", "", "", "", "", "", "", 47675., 47675., "", 1016., 
  657., 11.99, 11.99, "", 1652., 49.07, 397621., 16.426, 25., 3.853, 2.279, 
  7824.362, "", 176.957, 17.11, "", "", 90.083, 1.3, 74.62, 0.716}, 
 {"BLZ", "North America", "Belize", "2021-05-08", 12686., 0., 2.571, 323., 
  0., 0., 31904.754, 0., 6.467, 812.331, 0., 0., 1.03, "", "", "", "", "", 
  "", "", "", "", "", "", "", "", "", "", "", "", "", "", "", "", 647., "", 
  "", "", 1627., 49.07, 397621., 16.426, 25., 3.853, 2.279, 7824.362, "", 
  176.957, 17.11, "", "", 90.083, 1.3, 74.62, 0.716}, 
 {"BLZ", "North America", "Belize", "2021-05-09", 12686., 0., 2.571, 323., 
  0., 0., 31904.754, 0., 6.467, 812.331, 0., 0., 1.04, "", "", "", "", "", 
  "", "", "", "", "", "", "", "", "", "", "", "", "", "", "", "", 637., "", 
  "", "", 1602., 65.74, 397621., 16.426, 25., 3.853, 2.279, 7824.362, "", 
  176.957, 17.11, "", "", 90.083, 1.3, 74.62, 0.716}, 
 {"BLZ", "North America", "Belize", "2021-05-10", 12700., 14., 3.714, 323., 
  0., 0., 31939.963, 35.209, 9.341, 812.331, 0., 0., 1.05, "", "", "", "", 
  "", "", "", "", "", "", "", "", "", "", "", "", "", "", "", "", "", 627., 
  "", "", "", 1577., 62.04, 397621., 16.426, 25., 3.853, 2.279, 7824.362, "", 
  176.957, 17.11, "", "", 90.083, 1.3, 74.62, 0.716}, 
 {"BLZ", "North America", "Belize", "2021-05-11", 12704., 4., 4.143, 323., 
  0., 0., 31950.023, 10.06, 10.419, 812.331, 0., 0., 1.07, "", "", "", "", 
  "", "", "", "", "", "", "", "", "", "", "", "", "", 49358., 49358., "", "", 
  579., 12.41, 12.41, "", 1456., 62.04, 397621., 16.426, 25., 3.853, 2.279, 
  7824.362, "", 176.957, 17.11, "", "", 90.083, 1.3, 74.62, 0.716}, 
 {"BLZ", "North America", "Belize", "2021-05-12", 12707., 3., 3.857, 323., 
  0., 0., 31957.568, 7.545, 9.701, 812.331, 0., 0., 1.08, "", "", "", "", "", 
  "", "", "", "", "", "", "", "", "", "", "", "", 50292., 50292., "", 934., 
  604., 12.65, 12.65, "", 1519., 62.04, 397621., 16.426, 25., 3.853, 2.279, 
  7824.362, "", 176.957, 17.11, "", "", 90.083, 1.3, 74.62, 0.716}, 
 {"BLZ", "North America", "Belize", "2021-05-13", 12709., 2., 3.857, 323., 
  0., 0., 31962.598, 5.03, 9.701, 812.331, 0., 0., 1.1, "", "", "", "", "", 
  "", "", "", "", "", "", "", "", "", "", "", "", "", "", "", "", 695., "", 
  "", "", 1748., 62.04, 397621., 16.426, 25., 3.853, 2.279, 7824.362, "", 
  176.957, 17.11, "", "", 90.083, 1.3, 74.62, 0.716}, 
 {"BLZ", "North America", "Belize", "2021-05-14", 12714., 5., 4., 323., 0., 
  0., 31975.172, 12.575, 10.06, 812.331, 0., 0., 1.11, "", "", "", "", "", 
  "", "", "", "", "", "", "", "", "", "", "", "", 52753., 52753., "", "", 
  725., 13.27, 13.27, "", 1823., 62.04, 397621., 16.426, 25., 3.853, 2.279, 
  7824.362, "", 176.957, 17.11, "", "", 90.083, 1.3, 74.62, 0.716}, 
 {"BLZ", "North America", "Belize", "2021-05-15", 12714., 0., 4., 323., 0., 
  0., 31975.172, 0., 10.06, 812.331, 0., 0., 1.13, "", "", "", "", "", "", 
  "", "", "", "", "", "", "", "", "", "", "", "", "", "", "", 701., "", "", 
  "", 1763., 62.04, 397621., 16.426, 25., 3.853, 2.279, 7824.362, "", 
  176.957, 17.11, "", "", 90.083, 1.3, 74.62, 0.716}, 
 {"BLZ", "North America", "Belize", "2021-05-16", 12714., 0., 4., 323., 0., 
  0., 31975.172, 0., 10.06, 812.331, 0., 0., 1.15, "", "", "", "", "", "", 
  "", "", "", "", "", "", "", "", "", "", "", "", "", "", "", 676., "", "", 
  "", 1700., 62.04, 397621., 16.426, 25., 3.853, 2.279, 7824.362, "", 
  176.957, 17.11, "", "", 90.083, 1.3, 74.62, 0.716}, 
 {"BLZ", "North America", "Belize", "2021-05-17", 12742., 28., 6., 323., 0., 
  0., 32045.591, 70.419, 15.09, 812.331, 0., 0., 1.17, "", "", "", "", "", 
  "", "", "", "", "", "", "", "", "", "", "", "", 53496., 53496., "", "", 
  651., 13.45, 13.45, "", 1637., 62.04, 397621., 16.426, 25., 3.853, 2.279, 
  7824.362, "", 176.957, 17.11, "", "", 90.083, 1.3, 74.62, 0.716}, 
 {"BLZ", "North America", "Belize", "2021-05-18", 12745., 3., 5.857, 323., 
  0., 0., 32053.136, 7.545, 14.73, 812.331, 0., 0., 1.17, "", "", "", "", "", 
  "", "", "", "", "", "", "", "", "", "", "", "", 64413., 54909., 9504., 
  10917., 2151., 16.2, 13.81, 2.39, 5410., 62.04, 397621., 16.426, 25., 
  3.853, 2.279, 7824.362, "", 176.957, 17.11, "", "", 90.083, 1.3, 74.62, 
  0.716}, {"BLZ", "North America", "Belize", "2021-05-19", 12753., 8., 6.571, 
  323., 0., 0., 32073.256, 20.12, 16.527, 812.331, 0., 0., 1.17, "", "", "", 
  "", "", "", "", "", "", 123837., 311.445, "", "", "", "", "", 
  "tests performed", 66387., 56719., 9668., 1974., 2299., 16.7, 14.26, 2.43, 
  5782., 62.04, 397621., 16.426, 25., 3.853, 2.279, 7824.362, "", 176.957, 
  17.11, "", "", 90.083, 1.3, 74.62, 0.716}, {"BLZ", "North America", 
  "Belize", "2021-05-20", 12761., 8., 7.429, 323., 0., 0., 32093.375, 20.12, 
  18.683, 812.331, 0., 0., 1.17, "", "", "", "", "", "", "", "", "", "", "", 
  "", "", "", "", "", "tests performed", "", "", "", "", 2421., "", "", "", 
  6089., 62.04, 397621., 16.426, 25., 3.853, 2.279, 7824.362, "", 176.957, 
  17.11, "", "", 90.083, 1.3, 74.62, 0.716}, {"BLZ", "North America", 
  "Belize", "2021-05-21", 12764., 3., 7.143, 323., 0., 0., 32100.92, 7.545, 
  17.964, 812.331, 0., 0., 1.17, "", "", "", "", "", "", "", "", "", 126706., 
  318.66, "", "", "", "", "", "tests performed", 70548., 60119., 10429., "", 
  2542., 17.74, 15.12, 2.62, 6393., 62.04, 397621., 16.426, 25., 3.853, 
  2.279, 7824.362, "", 176.957, 17.11, "", "", 90.083, 1.3, 74.62, 0.716}, 
 {"BLZ", "North America", "Belize", "2021-05-22", 12764., 0., 7.143, 323., 
  0., 0., 32100.92, 0., 17.964, 812.331, 0., 0., 1.17, "", "", "", "", "", 
  "", "", "", "", "", "", "", "", "", "", "", "tests performed", "", "", "", 
  "", 2556., "", "", "", 6428., 62.04, 397621., 16.426, 25., 3.853, 2.279, 
  7824.362, "", 176.957, 17.11, "", "", 90.083, 1.3, 74.62, 0.716}, 
 {"BLZ", "North America", "Belize", "2021-05-23", 12764., 0., 7.143, 323., 
  0., 0., 32100.92, 0., 17.964, 812.331, 0., 0., 1.17, "", "", "", "", "", 
  "", "", "", "", "", "", "", "", "", "", "", "tests performed", "", "", "", 
  "", 2569., "", "", "", 6461., 62.04, 397621., 16.426, 25., 3.853, 2.279, 
  7824.362, "", 176.957, 17.11, "", "", 90.083, 1.3, 74.62, 0.716}, 
 {"BLZ", "North America", "Belize", "2021-05-24", 12764., 0., 3.143, 323., 
  0., 0., 32100.92, 0., 7.904, 812.331, 0., 0., 1.17, "", "", "", "", "", "", 
  "", "", "", "", "", "", "", "", "", "", "tests performed", "", "", "", "", 
  2583., "", "", "", 6496., 62.04, 397621., 16.426, 25., 3.853, 2.279, 
  7824.362, "", 176.957, 17.11, "", "", 90.083, 1.3, 74.62, 0.716}, 
 {"BLZ", "North America", "Belize", "2021-05-25", 12777., 13., 4.571, 323., 
  0., 0., 32133.615, 32.694, 11.497, 812.331, 0., 0., 1.19, "", "", "", "", 
  "", "", "", "", "", "", "", "", "", "", "", "", "tests performed", 71916., 
  61282., 10634., "", 1072., 18.09, 15.41, 2.67, 2696., 62.04, 397621., 
  16.426, 25., 3.853, 2.279, 7824.362, "", 176.957, 17.11, "", "", 90.083, 
  1.3, 74.62, 0.716}, {"BLZ", "North America", "Belize", "2021-05-26", 
  12784., 7., 4.429, 323., 0., 0., 32151.219, 17.605, 11.138, 812.331, 0., 
  0., 1.2, "", "", "", "", "", "", "", "", "", 130529., 328.275, "", 956., 
  2.404, 0.005, 215.9, "tests performed", "", "", "", "", 940., "", "", "", 
  2364., 62.04, 397621., 16.426, 25., 3.853, 2.279, 7824.362, "", 176.957, 
  17.11, "", "", 90.083, 1.3, 74.62, 0.716}, {"BLZ", "North America", 
  "Belize", "2021-05-27", 12789., 5., 4., 323., 0., 0., 32163.794, 12.575, 
  10.06, 812.331, 0., 0., 1.21, "", "", "", "", "", "", "", "", 642., 
  131171., 329.89, 1.615, 843., 2.12, 0.005, 210.7, "tests performed", 
  74016., 63064., 10952., "", 793., 18.61, 15.86, 2.75, 1994., 62.04, 
  397621., 16.426, 25., 3.853, 2.279, 7824.362, "", 176.957, 17.11, "", "", 
  90.083, 1.3, 74.62, 0.716}, {"BLZ", "North America", "Belize", 
  "2021-05-28", 12791., 2., 3.857, 324., 1., 0.143, 32168.824, 5.03, 9.701, 
  814.846, 2.515, 0.359, 1.22, "", "", "", "", "", "", "", "", "", "", "", 
  "", 710., 1.786, 0.005, 184.1, "tests performed", 75243., 64070., 11173., 
  1227., 671., 18.92, 16.11, 2.81, 1688., 62.04, 397621., 16.426, 25., 3.853, 
  2.279, 7824.362, "", 176.957, 17.11, "", "", 90.083, 1.3, 74.62, 0.716}, 
 {"BLZ", "North America", "Belize", "2021-05-29", 12791., 0., 3.857, 324., 
  0., 0.143, 32168.824, 0., 9.701, 814.846, 0., 0.359, 1.24, "", "", "", "", 
  "", "", "", "", "", "", "", "", 673., 1.693, 0.006, 174.5, 
  "tests performed", "", "", "", "", 677., "", "", "", 1703., 62.04, 397621., 
  16.426, 25., 3.853, 2.279, 7824.362, "", 176.957, 17.11, "", "", 90.083, 
  1.3, 74.62, 0.716}, {"BLZ", "North America", "Belize", "2021-05-30", 
  12791., 0., 3.857, 324., 0., 0.143, 32168.824, 0., 9.701, 814.846, 0., 
  0.359, 1.25, "", "", "", "", "", "", "", "", "", "", "", "", 636., 1.6, 
  0.006, 164.9, "tests performed", "", "", "", "", 683., "", "", "", 1718., 
  62.04, 397621., 16.426, 25., 3.853, 2.279, 7824.362, "", 176.957, 17.11, 
  "", "", 90.083, 1.3, 74.62, 0.716}, {"BLZ", "North America", "Belize", 
  "2021-05-31", 12809., 18., 6.429, 324., 0., 0.143, 32214.093, 45.269, 
  16.168, 814.846, 0., 0.359, 1.27, "", "", "", "", "", "", "", "", "", "", 
  "", "", 599., 1.506, 0.011, 93.2, "tests performed", "", "", "", "", 690., 
  "", "", "", 1735., 62.04, 397621., 16.426, 25., 3.853, 2.279, 7824.362, "", 
  176.957, 17.11, "", "", 90.083, 1.3, 74.62, 0.716}, 
 {"BLZ", "North America", "Belize", "2021-06-01", 12819., 10., 6., 325., 1., 
  0.286, 32239.243, 25.15, 15.09, 817.361, 2.515, 0.719, 1.28, "", "", "", 
  "", "", "", "", "", "", 133694., 336.235, "", 561., 1.411, 0.011, 93.5, 
  "tests performed", 76787., 65271., 11516., "", 696., 19.31, 16.42, 2.9, 
  1750., 50.93, 397621., 16.426, 25., 3.853, 2.279, 7824.362, "", 176.957, 
  17.11, "", "", 90.083, 1.3, 74.62, 0.716}, {"BLZ", "North America", 
  "Belize", "2021-06-02", 12833., 14., 7., 325., 0., 0.286, 32274.452, 
  35.209, 17.605, 817.361, 0., 0.719, 1.29, "", "", "", "", "", "", "", "", 
  "", "", "", "", 534., 1.343, 0.013, 76.3, "tests performed", 77607., 
  65829., 11778., 820., 663., 19.52, 16.56, 2.96, 1667., 50.93, 397621., 
  16.426, 25., 3.853, 2.279, 7824.362, "", 176.957, 17.11, "", "", 90.083, 
  1.3, 74.62, 0.716}, {"BLZ", "North America", "Belize", "2021-06-03", 
  12840., 7., 7.286, 325., 0., 0.286, 32292.057, 17.605, 18.323, 817.361, 0., 
  0.719, 1.29, "", "", "", "", "", "", "", "", "", 134842., 339.122, "", 
  524., 1.318, 0.014, 71.9, "tests performed", 78530., 66596., 11934., 923., 
  645., 19.75, 16.75, 3., 1622., 50.93, 397621., 16.426, 25., 3.853, 2.279, 
  7824.362, "", 176.957, 17.11, "", "", 90.083, 1.3, 74.62, 0.716}, 
 {"BLZ", "North America", "Belize", "2021-06-04", 12861., 21., 10., 325., 0., 
  0.143, 32344.871, 52.814, 25.15, 817.361, 0., 0.359, 1.3, "", "", "", "", 
  "", "", "", "", "", "", "", "", "", "", "", "", "", 80121., 67851., 12270., 
  1591., 697., 20.15, 17.06, 3.09, 1753., 50.93, 397621., 16.426, 25., 3.853, 
  2.279, 7824.362, "", 176.957, 17.11, "", "", 90.083, 1.3, 74.62, 0.716}, 
 {"BLZ", "North America", "Belize", "2021-06-05", 12861., 0., 10., 325., 0., 
  0.143, 32344.871, 0., 25.15, 817.361, 0., 0.359, 1.29, "", "", "", "", "", 
  "", "", "", "", "", "", "", "", "", "", "", "", "", "", "", "", "", "", "", 
  "", "", 50.93, 397621., 16.426, 25., 3.853, 2.279, 7824.362, "", 176.957, 
  17.11, "", "", 90.083, 1.3, 74.62, 0.716}, {"BLZ", "North America", 
  "Belize", "2021-06-06", 12861., 0., 10., 325., 0., 0.143, 32344.871, 0., 
  25.15, 817.361, 0., 0.359, 1.29, "", "", "", "", "", "", "", "", "", "", 
  "", "", "", "", "", "", "", "", "", "", "", "", "", "", "", "", 50.93, 
  397621., 16.426, 25., 3.853, 2.279, 7824.362, "", 176.957, 17.11, "", "", 
  90.083, 1.3, 74.62, 0.716}, {"BLZ", "North America", "Belize", 
  "2021-06-07", 12899., 38., 12.857, 325., 0., 0.143, 32440.44, 95.568, 
  32.335, 817.361, 0., 0.359, "", "", "", "", "", "", "", "", "", "", "", "", 
  "", "", "", "", "", "", "", "", "", "", "", "", "", "", "", 50.93, 397621., 
  16.426, 25., 3.853, 2.279, 7824.362, "", 176.957, 17.11, "", "", 90.083, 
  1.3, 74.62, 0.716}, {"BEN", "Africa", "Benin", "2020-03-16", 1., 1., "", 
  "", "", "", 0.082, 0.082, "", "", "", "", "", "", "", "", "", "", "", "", 
  "", "", "", "", "", "", "", "", "", "", "", "", "", "", "", "", "", "", "", 
  16.67, 1.2123198*^7, 99.11, 18.8, 3.244, 1.942, 2064.236, 49.6, 235.848, 
  0.99, 0.6, 12.3, 11.035, 0.5, 61.77, 0.545}, 
 {"BEN", "Africa", "Benin", "2020-03-17", 1., 0., "", "", "", "", 0.082, 0., 
  "", "", "", "", "", "", "", "", "", "", "", "", "", "", "", "", "", "", "", 
  "", "", "", "", "", "", "", "", "", "", "", "", 27.78, 1.2123198*^7, 99.11, 
  18.8, 3.244, 1.942, 2064.236, 49.6, 235.848, 0.99, 0.6, 12.3, 11.035, 0.5, 
  61.77, 0.545}, {"BEN", "Africa", "Benin", "2020-03-18", 2., 1., "", "", "", 
  "", 0.165, 0.082, "", "", "", "", "", "", "", "", "", "", "", "", "", "", 
  "", "", "", "", "", "", "", "", "", "", "", "", "", "", "", "", "", 27.78, 
  1.2123198*^7, 99.11, 18.8, 3.244, 1.942, 2064.236, 49.6, 235.848, 0.99, 
  0.6, 12.3, 11.035, 0.5, 61.77, 0.545}, {"BEN", "Africa", "Benin", 
  "2020-03-19", 2., 0., "", "", "", "", 0.165, 0., "", "", "", "", "", "", 
  "", "", "", "", "", "", "", "", "", "", "", "", "", "", "", "", "", "", "", 
  "", "", "", "", "", "", 27.78, 1.2123198*^7, 99.11, 18.8, 3.244, 1.942, 
  2064.236, 49.6, 235.848, 0.99, 0.6, 12.3, 11.035, 0.5, 61.77, 0.545}, 
 {"BEN", "Africa", "Benin", "2020-03-20", 2., 0., "", "", "", "", 0.165, 0., 
  "", "", "", "", "", "", "", "", "", "", "", "", "", "", "", "", "", "", "", 
  "", "", "", "", "", "", "", "", "", "", "", "", 27.78, 1.2123198*^7, 99.11, 
  18.8, 3.244, 1.942, 2064.236, 49.6, 235.848, 0.99, 0.6, 12.3, 11.035, 0.5, 
  61.77, 0.545}, {"BEN", "Africa", "Benin", "2020-03-21", 2., 0., 0.286, "", 
  "", 0., 0.165, 0., 0.024, "", "", 0., "", "", "", "", "", "", "", "", "", 
  "", "", "", "", "", "", "", "", "", "", "", "", "", "", "", "", "", "", 
  27.78, 1.2123198*^7, 99.11, 18.8, 3.244, 1.942, 2064.236, 49.6, 235.848, 
  0.99, 0.6, 12.3, 11.035, 0.5, 61.77, 0.545}, 
 {"BEN", "Africa", "Benin", "2020-03-22", 2., 0., 0.286, "", "", 0., 0.165, 
  0., 0.024, "", "", 0., "", "", "", "", "", "", "", "", "", "", "", "", "", 
  "", "", "", "", "", "", "", "", "", "", "", "", "", "", 27.78, 
  1.2123198*^7, 99.11, 18.8, 3.244, 1.942, 2064.236, 49.6, 235.848, 0.99, 
  0.6, 12.3, 11.035, 0.5, 61.77, 0.545}, {"BEN", "Africa", "Benin", 
  "2020-03-23", 5., 3., 0.571, "", "", 0., 0.412, 0.247, 0.047, "", "", 0., 
  "", "", "", "", "", "", "", "", "", "", "", "", "", "", "", "", "", "", "", 
  "", "", "", "", "", "", "", "", 27.78, 1.2123198*^7, 99.11, 18.8, 3.244, 
  1.942, 2064.236, 49.6, 235.848, 0.99, 0.6, 12.3, 11.035, 0.5, 61.77, 
  0.545}, {"BEN", "Africa", "Benin", "2020-03-24", 6., 1., 0.714, "", "", 0., 
  0.495, 0.082, 0.059, "", "", 0., "", "", "", "", "", "", "", "", "", "", 
  "", "", "", "", "", "", "", "", "", "", "", "", "", "", "", "", "", 27.78, 
  1.2123198*^7, 99.11, 18.8, 3.244, 1.942, 2064.236, 49.6, 235.848, 0.99, 
  0.6, 12.3, 11.035, 0.5, 61.77, 0.545}, {"BEN", "Africa", "Benin", 
  "2020-03-25", 6., 0., 0.571, "", "", 0., 0.495, 0., 0.047, "", "", 0., "", 
  "", "", "", "", "", "", "", "", "", "", "", "", "", "", "", "", "", "", "", 
  "", "", "", "", "", "", "", 27.78, 1.2123198*^7, 99.11, 18.8, 3.244, 1.942, 
  2064.236, 49.6, 235.848, 0.99, 0.6, 12.3, 11.035, 0.5, 61.77, 0.545}, 
 {"BEN", "Africa", "Benin", "2020-03-26", 6., 0., 0.571, "", "", 0., 0.495, 
  0., 0.047, "", "", 0., "", "", "", "", "", "", "", "", "", "", "", "", "", 
  "", "", "", "", "", "", "", "", "", "", "", "", "", "", 27.78, 
  1.2123198*^7, 99.11, 18.8, 3.244, 1.942, 2064.236, 49.6, 235.848, 0.99, 
  0.6, 12.3, 11.035, 0.5, 61.77, 0.545}, {"BEN", "Africa", "Benin", 
  "2020-03-27", 6., 0., 0.571, "", "", 0., 0.495, 0., 0.047, "", "", 0., "", 
  "", "", "", "", "", "", "", "", "", "", "", "", "", "", "", "", "", "", "", 
  "", "", "", "", "", "", "", 27.78, 1.2123198*^7, 99.11, 18.8, 3.244, 1.942, 
  2064.236, 49.6, 235.848, 0.99, 0.6, 12.3, 11.035, 0.5, 61.77, 0.545}, 
 {"BEN", "Africa", "Benin", "2020-03-28", 6., 0., 0.571, "", "", 0., 0.495, 
  0., 0.047, "", "", 0., "", "", "", "", "", "", "", "", "", "", "", "", "", 
  "", "", "", "", "", "", "", "", "", "", "", "", "", "", 27.78, 
  1.2123198*^7, 99.11, 18.8, 3.244, 1.942, 2064.236, 49.6, 235.848, 0.99, 
  0.6, 12.3, 11.035, 0.5, 61.77, 0.545}, {"BEN", "Africa", "Benin", 
  "2020-03-29", 6., 0., 0.571, "", "", 0., 0.495, 0., 0.047, "", "", 0., "", 
  "", "", "", "", "", "", "", "", "", "", "", "", "", "", "", "", "", "", "", 
  "", "", "", "", "", "", "", 27.78, 1.2123198*^7, 99.11, 18.8, 3.244, 1.942, 
  2064.236, 49.6, 235.848, 0.99, 0.6, 12.3, 11.035, 0.5, 61.77, 0.545}, 
 {"BEN", "Africa", "Benin", "2020-03-30", 6., 0., 0.143, "", "", 0., 0.495, 
  0., 0.012, "", "", 0., "", "", "", "", "", "", "", "", "", "", "", "", "", 
  "", "", "", "", "", "", "", "", "", "", "", "", "", "", 70.83, 
  1.2123198*^7, 99.11, 18.8, 3.244, 1.942, 2064.236, 49.6, 235.848, 0.99, 
  0.6, 12.3, 11.035, 0.5, 61.77, 0.545}, {"BEN", "Africa", "Benin", 
  "2020-03-31", 9., 3., 0.429, "", "", 0., 0.742, 0.247, 0.035, "", "", 0., 
  "", "", "", "", "", "", "", "", "", "", "", "", "", "", "", "", "", "", "", 
  "", "", "", "", "", "", "", "", 70.83, 1.2123198*^7, 99.11, 18.8, 3.244, 
  1.942, 2064.236, 49.6, 235.848, 0.99, 0.6, 12.3, 11.035, 0.5, 61.77, 
  0.545}, {"BEN", "Africa", "Benin", "2020-04-01", 13., 4., 1., "", "", 0., 
  1.072, 0.33, 0.082, "", "", 0., "", "", "", "", "", "", "", "", "", "", "", 
  "", "", "", "", "", "", "", "", "", "", "", "", "", "", "", "", 70.83, 
  1.2123198*^7, 99.11, 18.8, 3.244, 1.942, 2064.236, 49.6, 235.848, 0.99, 
  0.6, 12.3, 11.035, 0.5, 61.77, 0.545}, {"BEN", "Africa", "Benin", 
  "2020-04-02", 13., 0., 1., "", "", 0., 1.072, 0., 0.082, "", "", 0., "", 
  "", "", "", "", "", "", "", "", "", "", "", "", "", "", "", "", "", "", "", 
  "", "", "", "", "", "", "", 70.83, 1.2123198*^7, 99.11, 18.8, 3.244, 1.942, 
  2064.236, 49.6, 235.848, 0.99, 0.6, 12.3, 11.035, 0.5, 61.77, 0.545}, 
 {"BEN", "Africa", "Benin", "2020-04-03", 16., 3., 1.429, "", "", 0., 1.32, 
  0.247, 0.118, "", "", 0., "", "", "", "", "", "", "", "", "", "", "", "", 
  "", "", "", "", "", "", "", "", "", "", "", "", "", "", "", 70.83, 
  1.2123198*^7, 99.11, 18.8, 3.244, 1.942, 2064.236, 49.6, 235.848, 0.99, 
  0.6, 12.3, 11.035, 0.5, 61.77, 0.545}, {"BEN", "Africa", "Benin", 
  "2020-04-04", 16., 0., 1.429, "", "", 0., 1.32, 0., 0.118, "", "", 0., "", 
  "", "", "", "", "", "", "", "", "", "", "", "", "", "", "", "", "", "", "", 
  "", "", "", "", "", "", "", 70.83, 1.2123198*^7, 99.11, 18.8, 3.244, 1.942, 
  2064.236, 49.6, 235.848, 0.99, 0.6, 12.3, 11.035, 0.5, 61.77, 0.545}, 
 {"BEN", "Africa", "Benin", "2020-04-05", 22., 6., 2.286, "", "", 0., 1.815, 
  0.495, 0.189, "", "", 0., "", "", "", "", "", "", "", "", "", "", "", "", 
  "", "", "", "", "", "", "", "", "", "", "", "", "", "", "", 70.83, 
  1.2123198*^7, 99.11, 18.8, 3.244, 1.942, 2064.236, 49.6, 235.848, 0.99, 
  0.6, 12.3, 11.035, 0.5, 61.77, 0.545}, {"BEN", "Africa", "Benin", 
  "2020-04-06", 26., 4., 2.857, 1., 1., 0.143, 2.145, 0.33, 0.236, 0.082, 
  0.082, 0.012, "", "", "", "", "", "", "", "", "", "", "", "", "", "", "", 
  "", "", "", "", "", "", "", "", "", "", "", "", 70.83, 1.2123198*^7, 99.11, 
  18.8, 3.244, 1.942, 2064.236, 49.6, 235.848, 0.99, 0.6, 12.3, 11.035, 0.5, 
  61.77, 0.545}, {"BEN", "Africa", "Benin", "2020-04-07", 26., 0., 2.429, 1., 
  0., 0.143, 2.145, 0., 0.2, 0.082, 0., 0.012, "", "", "", "", "", "", "", 
  "", "", "", "", "", "", "", "", "", "", "", "", "", "", "", "", "", "", "", 
  "", 70.83, 1.2123198*^7, 99.11, 18.8, 3.244, 1.942, 2064.236, 49.6, 
  235.848, 0.99, 0.6, 12.3, 11.035, 0.5, 61.77, 0.545}, 
 {"BEN", "Africa", "Benin", "2020-04-08", 26., 0., 1.857, 1., 0., 0.143, 
  2.145, 0., 0.153, 0.082, 0., 0.012, "", "", "", "", "", "", "", "", "", "", 
  "", "", "", "", "", "", "", "", "", "", "", "", "", "", "", "", "", 70.83, 
  1.2123198*^7, 99.11, 18.8, 3.244, 1.942, 2064.236, 49.6, 235.848, 0.99, 
  0.6, 12.3, 11.035, 0.5, 61.77, 0.545}, {"BEN", "Africa", "Benin", 
  "2020-04-09", 26., 0., 1.857, 1., 0., 0.143, 2.145, 0., 0.153, 0.082, 0., 
  0.012, "", "", "", "", "", "", "", "", "", "", "", "", "", "", "", "", "", 
  "", "", "", "", "", "", "", "", "", "", 70.83, 1.2123198*^7, 99.11, 18.8, 
  3.244, 1.942, 2064.236, 49.6, 235.848, 0.99, 0.6, 12.3, 11.035, 0.5, 61.77, 
  0.545}, {"BEN", "Africa", "Benin", "2020-04-10", 35., 9., 2.714, 1., 0., 
  0.143, 2.887, 0.742, 0.224, 0.082, 0., 0.012, "", "", "", "", "", "", "", 
  "", "", "", "", "", "", "", "", "", "", "", "", "", "", "", "", "", "", "", 
  "", 70.83, 1.2123198*^7, 99.11, 18.8, 3.244, 1.942, 2064.236, 49.6, 
  235.848, 0.99, 0.6, 12.3, 11.035, 0.5, 61.77, 0.545}, 
 {"BEN", "Africa", "Benin", "2020-04-11", 35., 0., 2.714, 1., 0., 0.143, 
  2.887, 0., 0.224, 0.082, 0., 0.012, "", "", "", "", "", "", "", "", "", "", 
  "", "", "", "", "", "", "", "", "", "", "", "", "", "", "", "", "", 70.83, 
  1.2123198*^7, 99.11, 18.8, 3.244, 1.942, 2064.236, 49.6, 235.848, 0.99, 
  0.6, 12.3, 11.035, 0.5, 61.77, 0.545}, {"BEN", "Africa", "Benin", 
  "2020-04-12", 35., 0., 1.857, 1., 0., 0.143, 2.887, 0., 0.153, 0.082, 0., 
  0.012, "", "", "", "", "", "", "", "", "", "", "", "", "", "", "", "", "", 
  "", "", "", "", "", "", "", "", "", "", 70.83, 1.2123198*^7, 99.11, 18.8, 
  3.244, 1.942, 2064.236, 49.6, 235.848, 0.99, 0.6, 12.3, 11.035, 0.5, 61.77, 
  0.545}, {"BEN", "Africa", "Benin", "2020-04-13", 35., 0., 1.286, 1., 0., 
  0., 2.887, 0., 0.106, 0.082, 0., 0., "", "", "", "", "", "", "", "", "", 
  "", "", "", "", "", "", "", "", "", "", "", "", "", "", "", "", "", "", 
  70.83, 1.2123198*^7, 99.11, 18.8, 3.244, 1.942, 2064.236, 49.6, 235.848, 
  0.99, 0.6, 12.3, 11.035, 0.5, 61.77, 0.545}, 
 {"BEN", "Africa", "Benin", "2020-04-14", 35., 0., 1.286, 1., 0., 0., 2.887, 
  0., 0.106, 0.082, 0., 0., "", "", "", "", "", "", "", "", "", "", "", "", 
  "", "", "", "", "", "", "", "", "", "", "", "", "", "", "", 70.83, 
  1.2123198*^7, 99.11, 18.8, 3.244, 1.942, 2064.236, 49.6, 235.848, 0.99, 
  0.6, 12.3, 11.035, 0.5, 61.77, 0.545}, {"BEN", "Africa", "Benin", 
  "2020-04-15", 35., 0., 1.286, 1., 0., 0., 2.887, 0., 0.106, 0.082, 0., 0., 
  "", "", "", "", "", "", "", "", "", "", "", "", "", "", "", "", "", "", "", 
  "", "", "", "", "", "", "", "", 70.83, 1.2123198*^7, 99.11, 18.8, 3.244, 
  1.942, 2064.236, 49.6, 235.848, 0.99, 0.6, 12.3, 11.035, 0.5, 61.77, 
  0.545}, {"BEN", "Africa", "Benin", "2020-04-16", 35., 0., 1.286, 1., 0., 
  0., 2.887, 0., 0.106, 0.082, 0., 0., "", "", "", "", "", "", "", "", "", 
  "", "", "", "", "", "", "", "", "", "", "", "", "", "", "", "", "", "", 
  70.83, 1.2123198*^7, 99.11, 18.8, 3.244, 1.942, 2064.236, 49.6, 235.848, 
  0.99, 0.6, 12.3, 11.035, 0.5, 61.77, 0.545}, 
 {"BEN", "Africa", "Benin", "2020-04-17", 35., 0., 0., 1., 0., 0., 2.887, 0., 
  0., 0.082, 0., 0., "", "", "", "", "", "", "", "", "", "", "", "", "", "", 
  "", "", "", "", "", "", "", "", "", "", "", "", "", 70.83, 1.2123198*^7, 
  99.11, 18.8, 3.244, 1.942, 2064.236, 49.6, 235.848, 0.99, 0.6, 12.3, 
  11.035, 0.5, 61.77, 0.545}, {"BEN", "Africa", "Benin", "2020-04-18", 35., 
  0., 0., 1., 0., 0., 2.887, 0., 0., 0.082, 0., 0., "", "", "", "", "", "", 
  "", "", "", "", "", "", "", "", "", "", "", "", "", "", "", "", "", "", "", 
  "", "", 70.83, 1.2123198*^7, 99.11, 18.8, 3.244, 1.942, 2064.236, 49.6, 
  235.848, 0.99, 0.6, 12.3, 11.035, 0.5, 61.77, 0.545}, 
 {"BEN", "Africa", "Benin", "2020-04-19", 35., 0., 0., 1., 0., 0., 2.887, 0., 
  0., 0.082, 0., 0., "", "", "", "", "", "", "", "", "", "", "", "", "", "", 
  "", "", "", "", "", "", "", "", "", "", "", "", "", 70.83, 1.2123198*^7, 
  99.11, 18.8, 3.244, 1.942, 2064.236, 49.6, 235.848, 0.99, 0.6, 12.3, 
  11.035, 0.5, 61.77, 0.545}, {"BEN", "Africa", "Benin", "2020-04-20", 54., 
  19., 2.714, 1., 0., 0., 4.454, 1.567, 0.224, 0.082, 0., 0., "", "", "", "", 
  "", "", "", "", "", "", "", "", "", "", "", "", "", "", "", "", "", "", "", 
  "", "", "", "", 70.83, 1.2123198*^7, 99.11, 18.8, 3.244, 1.942, 2064.236, 
  49.6, 235.848, 0.99, 0.6, 12.3, 11.035, 0.5, 61.77, 0.545}, 
 {"BEN", "Africa", "Benin", "2020-04-21", 54., 0., 2.714, 1., 0., 0., 4.454, 
  0., 0.224, 0.082, 0., 0., "", "", "", "", "", "", "", "", "", "", "", "", 
  "", "", "", "", "", "", "", "", "", "", "", "", "", "", "", 70.83, 
  1.2123198*^7, 99.11, 18.8, 3.244, 1.942, 2064.236, 49.6, 235.848, 0.99, 
  0.6, 12.3, 11.035, 0.5, 61.77, 0.545}, {"BEN", "Africa", "Benin", 
  "2020-04-22", 54., 0., 2.714, 1., 0., 0., 4.454, 0., 0.224, 0.082, 0., 0., 
  "", "", "", "", "", "", "", "", "", "", "", "", "", "", "", "", "", "", "", 
  "", "", "", "", "", "", "", "", 70.83, 1.2123198*^7, 99.11, 18.8, 3.244, 
  1.942, 2064.236, 49.6, 235.848, 0.99, 0.6, 12.3, 11.035, 0.5, 61.77, 
  0.545}, {"BEN", "Africa", "Benin", "2020-04-23", 54., 0., 2.714, 1., 0., 
  0., 4.454, 0., 0.224, 0.082, 0., 0., "", "", "", "", "", "", "", "", "", 
  "", "", "", "", "", "", "", "", "", "", "", "", "", "", "", "", "", "", 
  70.83, 1.2123198*^7, 99.11, 18.8, 3.244, 1.942, 2064.236, 49.6, 235.848, 
  0.99, 0.6, 12.3, 11.035, 0.5, 61.77, 0.545}, 
 {"BEN", "Africa", "Benin", "2020-04-24", 54., 0., 2.714, 1., 0., 0., 4.454, 
  0., 0.224, 0.082, 0., 0., "", "", "", "", "", "", "", "", "", "", "", "", 
  "", "", "", "", "", "", "", "", "", "", "", "", "", "", "", 70.83, 
  1.2123198*^7, 99.11, 18.8, 3.244, 1.942, 2064.236, 49.6, 235.848, 0.99, 
  0.6, 12.3, 11.035, 0.5, 61.77, 0.545}, {"BEN", "Africa", "Benin", 
  "2020-04-25", 54., 0., 2.714, 1., 0., 0., 4.454, 0., 0.224, 0.082, 0., 0., 
  "", "", "", "", "", "", "", "", "", "", "", "", "", "", "", "", "", "", "", 
  "", "", "", "", "", "", "", "", 70.83, 1.2123198*^7, 99.11, 18.8, 3.244, 
  1.942, 2064.236, 49.6, 235.848, 0.99, 0.6, 12.3, 11.035, 0.5, 61.77, 
  0.545}, {"BEN", "Africa", "Benin", "2020-04-26", 64., 10., 4.143, 1., 0., 
  0., 5.279, 0.825, 0.342, 0.082, 0., 0., "", "", "", "", "", "", "", "", "", 
  "", "", "", "", "", "", "", "", "", "", "", "", "", "", "", "", "", "", 
  70.83, 1.2123198*^7, 99.11, 18.8, 3.244, 1.942, 2064.236, 49.6, 235.848, 
  0.99, 0.6, 12.3, 11.035, 0.5, 61.77, 0.545}, 
 {"BEN", "Africa", "Benin", "2020-04-27", 64., 0., 1.429, 1., 0., 0., 5.279, 
  0., 0.118, 0.082, 0., 0., "", "", "", "", "", "", "", "", "", "", "", "", 
  "", "", "", "", "", "", "", "", "", "", "", "", "", "", "", 70.83, 
  1.2123198*^7, 99.11, 18.8, 3.244, 1.942, 2064.236, 49.6, 235.848, 0.99, 
  0.6, 12.3, 11.035, 0.5, 61.77, 0.545}, {"BEN", "Africa", "Benin", 
  "2020-04-28", 64., 0., 1.429, 1., 0., 0., 5.279, 0., 0.118, 0.082, 0., 0., 
  "", "", "", "", "", "", "", "", "", "", "", "", "", "", "", "", "", "", "", 
  "", "", "", "", "", "", "", "", 70.83, 1.2123198*^7, 99.11, 18.8, 3.244, 
  1.942, 2064.236, 49.6, 235.848, 0.99, 0.6, 12.3, 11.035, 0.5, 61.77, 
  0.545}, {"BEN", "Africa", "Benin", "2020-04-29", 64., 0., 1.429, 1., 0., 
  0., 5.279, 0., 0.118, 0.082, 0., 0., "", "", "", "", "", "", "", "", "", 
  "", "", "", "", "", "", "", "", "", "", "", "", "", "", "", "", "", "", 
  70.83, 1.2123198*^7, 99.11, 18.8, 3.244, 1.942, 2064.236, 49.6, 235.848, 
  0.99, 0.6, 12.3, 11.035, 0.5, 61.77, 0.545}, 
 {"BEN", "Africa", "Benin", "2020-04-30", 64., 0., 1.429, 1., 0., 0., 5.279, 
  0., 0.118, 0.082, 0., 0., "", "", "", "", "", "", "", "", "", "", "", "", 
  "", "", "", "", "", "", "", "", "", "", "", "", "", "", "", 70.83, 
  1.2123198*^7, 99.11, 18.8, 3.244, 1.942, 2064.236, 49.6, 235.848, 0.99, 
  0.6, 12.3, 11.035, 0.5, 61.77, 0.545}, {"BEN", "Africa", "Benin", 
  "2020-05-01", 90., 26., 5.143, 2., 1., 0.143, 7.424, 2.145, 0.424, 0.165, 
  0.082, 0.012, "", "", "", "", "", "", "", "", "", "", "", "", "", "", "", 
  "", "", "", "", "", "", "", "", "", "", "", "", 70.83, 1.2123198*^7, 99.11, 
  18.8, 3.244, 1.942, 2064.236, 49.6, 235.848, 0.99, 0.6, 12.3, 11.035, 0.5, 
  61.77, 0.545}, {"BEN", "Africa", "Benin", "2020-05-02", 90., 0., 5.143, 2., 
  0., 0.143, 7.424, 0., 0.424, 0.165, 0., 0.012, "", "", "", "", "", "", "", 
  "", "", "", "", "", "", "", "", "", "", "", "", "", "", "", "", "", "", "", 
  "", 70.83, 1.2123198*^7, 99.11, 18.8, 3.244, 1.942, 2064.236, 49.6, 
  235.848, 0.99, 0.6, 12.3, 11.035, 0.5, 61.77, 0.545}, 
 {"BEN", "Africa", "Benin", "2020-05-03", 90., 0., 3.714, 2., 0., 0.143, 
  7.424, 0., 0.306, 0.165, 0., 0.012, "", "", "", "", "", "", "", "", "", "", 
  "", "", "", "", "", "", "", "", "", "", "", "", "", "", "", "", "", 70.83, 
  1.2123198*^7, 99.11, 18.8, 3.244, 1.942, 2064.236, 49.6, 235.848, 0.99, 
  0.6, 12.3, 11.035, 0.5, 61.77, 0.545}, {"BEN", "Africa", "Benin", 
  "2020-05-04", 96., 6., 4.571, 2., 0., 0.143, 7.919, 0.495, 0.377, 0.165, 
  0., 0.012, "", "", "", "", "", "", "", "", "", "", "", "", "", "", "", "", 
  "", "", "", "", "", "", "", "", "", "", "", 70.83, 1.2123198*^7, 99.11, 
  18.8, 3.244, 1.942, 2064.236, 49.6, 235.848, 0.99, 0.6, 12.3, 11.035, 0.5, 
  61.77, 0.545}, {"BEN", "Africa", "Benin", "2020-05-05", 96., 0., 4.571, 2., 
  0., 0.143, 7.919, 0., 0.377, 0.165, 0., 0.012, "", "", "", "", "", "", "", 
  "", "", "", "", "", "", "", "", "", "", "", "", "", "", "", "", "", "", "", 
  "", 70.83, 1.2123198*^7, 99.11, 18.8, 3.244, 1.942, 2064.236, 49.6, 
  235.848, 0.99, 0.6, 12.3, 11.035, 0.5, 61.77, 0.545}, 
 {"BEN", "Africa", "Benin", "2020-05-06", 96., 0., 4.571, 2., 0., 0.143, 
  7.919, 0., 0.377, 0.165, 0., 0.012, "", "", "", "", "", "", "", "", "", "", 
  "", "", "", "", "", "", "", "", "", "", "", "", "", "", "", "", "", 70.83, 
  1.2123198*^7, 99.11, 18.8, 3.244, 1.942, 2064.236, 49.6, 235.848, 0.99, 
  0.6, 12.3, 11.035, 0.5, 61.77, 0.545}, {"BEN", "Africa", "Benin", 
  "2020-05-07", 140., 44., 10.857, 2., 0., 0.143, 11.548, 3.629, 0.896, 
  0.165, 0., 0.012, "", "", "", "", "", "", "", "", "", "", "", "", "", "", 
  "", "", "", "", "", "", "", "", "", "", "", "", "", 70.83, 1.2123198*^7, 
  99.11, 18.8, 3.244, 1.942, 2064.236, 49.6, 235.848, 0.99, 0.6, 12.3, 
  11.035, 0.5, 61.77, 0.545}, {"BEN", "Africa", "Benin", "2020-05-08", 242., 
  102., 21.714, 2., 0., 0., 19.962, 8.414, 1.791, 0.165, 0., 0., 1.12, "", 
  "", "", "", "", "", "", "", "", "", "", "", "", "", "", "", "", "", "", "", 
  "", "", "", "", "", "", 70.83, 1.2123198*^7, 99.11, 18.8, 3.244, 1.942, 
  2064.236, 49.6, 235.848, 0.99, 0.6, 12.3, 11.035, 0.5, 61.77, 0.545}, 
 {"BEN", "Africa", "Benin", "2020-05-09", 284., 42., 27.714, 2., 0., 0., 
  23.426, 3.464, 2.286, 0.165, 0., 0., 1.12, "", "", "", "", "", "", "", "", 
  "", "", "", "", "", "", "", "", "", "", "", "", "", "", "", "", "", "", 
  70.83, 1.2123198*^7, 99.11, 18.8, 3.244, 1.942, 2064.236, 49.6, 235.848, 
  0.99, 0.6, 12.3, 11.035, 0.5, 61.77, 0.545}, 
 {"BEN", "Africa", "Benin", "2020-05-10", 319., 35., 32.714, 2., 0., 0., 
  26.313, 2.887, 2.698, 0.165, 0., 0., 1.11, "", "", "", "", "", "", "", "", 
  "", "", "", "", "", "", "", "", "", "", "", "", "", "", "", "", "", "", 
  70.83, 1.2123198*^7, 99.11, 18.8, 3.244, 1.942, 2064.236, 49.6, 235.848, 
  0.99, 0.6, 12.3, 11.035, 0.5, 61.77, 0.545}, 
 {"BEN", "Africa", "Benin", "2020-05-11", 319., 0., 31.857, 2., 0., 0., 
  26.313, 0., 2.628, 0.165, 0., 0., 1.11, "", "", "", "", "", "", "", "", "", 
  "", "", "", "", "", "", "", "", "", "", "", "", "", "", "", "", "", 57.41, 
  1.2123198*^7, 99.11, 18.8, 3.244, 1.942, 2064.236, 49.6, 235.848, 0.99, 
  0.6, 12.3, 11.035, 0.5, 61.77, 0.545}, {"BEN", "Africa", "Benin", 
  "2020-05-12", 327., 8., 33., 2., 0., 0., 26.973, 0.66, 2.722, 0.165, 0., 
  0., 1.1, "", "", "", "", "", "", "", "", "", "", "", "", "", "", "", "", 
  "", "", "", "", "", "", "", "", "", "", 57.41, 1.2123198*^7, 99.11, 18.8, 
  3.244, 1.942, 2064.236, 49.6, 235.848, 0.99, 0.6, 12.3, 11.035, 0.5, 61.77, 
  0.545}, {"BEN", "Africa", "Benin", "2020-05-13", 327., 0., 33., 2., 0., 0., 
  26.973, 0., 2.722, 0.165, 0., 0., 1.1, "", "", "", "", "", "", "", "", "", 
  "", "", "", "", "", "", "", "", "", "", "", "", "", "", "", "", "", 57.41, 
  1.2123198*^7, 99.11, 18.8, 3.244, 1.942, 2064.236, 49.6, 235.848, 0.99, 
  0.6, 12.3, 11.035, 0.5, 61.77, 0.545}, {"BEN", "Africa", "Benin", 
  "2020-05-14", 339., 12., 28.429, 2., 0., 0., 27.963, 0.99, 2.345, 0.165, 
  0., 0., 1.09, "", "", "", "", "", "", "", "", "", "", "", "", "", "", "", 
  "", "", "", "", "", "", "", "", "", "", "", 57.41, 1.2123198*^7, 99.11, 
  18.8, 3.244, 1.942, 2064.236, 49.6, 235.848, 0.99, 0.6, 12.3, 11.035, 0.5, 
  61.77, 0.545}, {"BEN", "Africa", "Benin", "2020-05-15", 339., 0., 13.857, 
  2., 0., 0., 27.963, 0., 1.143, 0.165, 0., 0., 1.09, "", "", "", "", "", "", 
  "", "", "", "", "", "", "", "", "", "", "", "", "", "", "", "", "", "", "", 
  "", 57.41, 1.2123198*^7, 99.11, 18.8, 3.244, 1.942, 2064.236, 49.6, 
  235.848, 0.99, 0.6, 12.3, 11.035, 0.5, 61.77, 0.545}, 
 {"BEN", "Africa", "Benin", "2020-05-16", 339., 0., 7.857, 2., 0., 0., 
  27.963, 0., 0.648, 0.165, 0., 0., 1.09, "", "", "", "", "", "", "", "", "", 
  "", "", "", "", "", "", "", "", "", "", "", "", "", "", "", "", "", 57.41, 
  1.2123198*^7, 99.11, 18.8, 3.244, 1.942, 2064.236, 49.6, 235.848, 0.99, 
  0.6, 12.3, 11.035, 0.5, 61.77, 0.545}, {"BEN", "Africa", "Benin", 
  "2020-05-17", 339., 0., 2.857, 2., 0., 0., 27.963, 0., 0.236, 0.165, 0., 
  0., 1.09, "", "", "", "", "", "", "", "", "", "", "", "", "", "", "", "", 
  "", "", "", "", "", "", "", "", "", "", 62.96, 1.2123198*^7, 99.11, 18.8, 
  3.244, 1.942, 2064.236, 49.6, 235.848, 0.99, 0.6, 12.3, 11.035, 0.5, 61.77, 
  0.545}, {"BEN", "Africa", "Benin", "2020-05-18", 339., 0., 2.857, 2., 0., 
  0., 27.963, 0., 0.236, 0.165, 0., 0., 1.09, "", "", "", "", "", "", "", "", 
  "", "", "", "", "", "", "", "", "", "", "", "", "", "", "", "", "", "", 
  57.41, 1.2123198*^7, 99.11, 18.8, 3.244, 1.942, 2064.236, 49.6, 235.848, 
  0.99, 0.6, 12.3, 11.035, 0.5, 61.77, 0.545}, 
 {"BEN", "Africa", "Benin", "2020-05-19", 130., -209., -28.143, 2., 0., 0., 
  10.723, -17.24, -2.321, 0.165, 0., 0., 1.09, "", "", "", "", "", "", "", 
  "", "", "", "", "", "", "", "", "", "", "", "", "", "", "", "", "", "", "", 
  57.41, 1.2123198*^7, 99.11, 18.8, 3.244, 1.942, 2064.236, 49.6, 235.848, 
  0.99, 0.6, 12.3, 11.035, 0.5, 61.77, 0.545}, 
 {"BEN", "Africa", "Benin", "2020-05-20", 130., 0., -28.143, 2., 0., 0., 
  10.723, 0., -2.321, 0.165, 0., 0., 1.09, "", "", "", "", "", "", "", "", 
  "", "", "", "", "", "", "", "", "", "", "", "", "", "", "", "", "", "", 
  57.41, 1.2123198*^7, 99.11, 18.8, 3.244, 1.942, 2064.236, 49.6, 235.848, 
  0.99, 0.6, 12.3, 11.035, 0.5, 61.77, 0.545}, 
 {"BEN", "Africa", "Benin", "2020-05-21", 135., 5., -29.143, 3., 1., 0.143, 
  11.136, 0.412, -2.404, 0.247, 0.082, 0.012, 1.09, "", "", "", "", "", "", 
  "", "", "", "", "", "", "", "", "", "", "", "", "", "", "", "", "", "", "", 
  "", 57.41, 1.2123198*^7, 99.11, 18.8, 3.244, 1.942, 2064.236, 49.6, 
  235.848, 0.99, 0.6, 12.3, 11.035, 0.5, 61.77, 0.545}, 
 {"BEN", "Africa", "Benin", "2020-05-22", 135., 0., -29.143, 3., 0., 0.143, 
  11.136, 0., -2.404, 0.247, 0., 0.012, 1.09, "", "", "", "", "", "", "", "", 
  "", "", "", "", "", "", "", "", "", "", "", "", "", "", "", "", "", "", 
  57.41, 1.2123198*^7, 99.11, 18.8, 3.244, 1.942, 2064.236, 49.6, 235.848, 
  0.99, 0.6, 12.3, 11.035, 0.5, 61.77, 0.545}, 
 {"BEN", "Africa", "Benin", "2020-05-23", 135., 0., -29.143, 3., 0., 0.143, 
  11.136, 0., -2.404, 0.247, 0., 0.012, 1.1, "", "", "", "", "", "", "", "", 
  "", "", "", "", "", "", "", "", "", "", "", "", "", "", "", "", "", "", 
  57.41, 1.2123198*^7, 99.11, 18.8, 3.244, 1.942, 2064.236, 49.6, 235.848, 
  0.99, 0.6, 12.3, 11.035, 0.5, 61.77, 0.545}, 
 {"BEN", "Africa", "Benin", "2020-05-24", 191., 56., -21.143, 3., 0., 0.143, 
  15.755, 4.619, -1.744, 0.247, 0., 0.012, 1.1, "", "", "", "", "", "", "", 
  "", "", "", "", "", "", "", "", "", "", "", "", "", "", "", "", "", "", "", 
  57.41, 1.2123198*^7, 99.11, 18.8, 3.244, 1.942, 2064.236, 49.6, 235.848, 
  0.99, 0.6, 12.3, 11.035, 0.5, 61.77, 0.545}, 
 {"BEN", "Africa", "Benin", "2020-05-25", 191., 0., -21.143, 3., 0., 0.143, 
  15.755, 0., -1.744, 0.247, 0., 0.012, 1.1, "", "", "", "", "", "", "", "", 
  "", "", "", "", "", "", "", "", "", "", "", "", "", "", "", "", "", "", 
  57.41, 1.2123198*^7, 99.11, 18.8, 3.244, 1.942, 2064.236, 49.6, 235.848, 
  0.99, 0.6, 12.3, 11.035, 0.5, 61.77, 0.545}, 
 {"BEN", "Africa", "Benin", "2020-05-26", 208., 17., 11.143, 3., 0., 0.143, 
  17.157, 1.402, 0.919, 0.247, 0., 0.012, 1.09, "", "", "", "", "", "", "", 
  "", "", "", "", "", "", "", "", "", "", "", "", "", "", "", "", "", "", "", 
  57.41, 1.2123198*^7, 99.11, 18.8, 3.244, 1.942, 2064.236, 49.6, 235.848, 
  0.99, 0.6, 12.3, 11.035, 0.5, 61.77, 0.545}, 
 {"BEN", "Africa", "Benin", "2020-05-27", 210., 2., 11.429, 3., 0., 0.143, 
  17.322, 0.165, 0.943, 0.247, 0., 0.012, 1.09, "", "", "", "", "", "", "", 
  "", "", "", "", "", "", "", "", "", "", "", "", "", "", "", "", "", "", "", 
  57.41, 1.2123198*^7, 99.11, 18.8, 3.244, 1.942, 2064.236, 49.6, 235.848, 
  0.99, 0.6, 12.3, 11.035, 0.5, 61.77, 0.545}, 
 {"BEN", "Africa", "Benin", "2020-05-28", 210., 0., 10.714, 3., 0., 0., 
  17.322, 0., 0.884, 0.247, 0., 0., 1.09, "", "", "", "", "", "", "", "", "", 
  "", "", "", "", "", "", "", "", "", "", "", "", "", "", "", "", "", 57.41, 
  1.2123198*^7, 99.11, 18.8, 3.244, 1.942, 2064.236, 49.6, 235.848, 0.99, 
  0.6, 12.3, 11.035, 0.5, 61.77, 0.545}, {"BEN", "Africa", "Benin", 
  "2020-05-29", 224., 14., 12.714, 3., 0., 0., 18.477, 1.155, 1.049, 0.247, 
  0., 0., 1.09, "", "", "", "", "", "", "", "", "", "", "", "", "", "", "", 
  "", "", "", "", "", "", "", "", "", "", "", 57.41, 1.2123198*^7, 99.11, 
  18.8, 3.244, 1.942, 2064.236, 49.6, 235.848, 0.99, 0.6, 12.3, 11.035, 0.5, 
  61.77, 0.545}, {"BEN", "Africa", "Benin", "2020-05-30", 224., 0., 12.714, 
  3., 0., 0., 18.477, 0., 1.049, 0.247, 0., 0., 1.09, "", "", "", "", "", "", 
  "", "", "", "", "", "", "", "", "", "", "", "", "", "", "", "", "", "", "", 
  "", 57.41, 1.2123198*^7, 99.11, 18.8, 3.244, 1.942, 2064.236, 49.6, 
  235.848, 0.99, 0.6, 12.3, 11.035, 0.5, 61.77, 0.545}, 
 {"BEN", "Africa", "Benin", "2020-05-31", 232., 8., 5.857, 3., 0., 0., 
  19.137, 0.66, 0.483, 0.247, 0., 0., 1.09, "", "", "", "", "", "", "", "", 
  "", "", "", "", "", "", "", "", "", "", "", "", "", "", "", "", "", "", 
  57.41, 1.2123198*^7, 99.11, 18.8, 3.244, 1.942, 2064.236, 49.6, 235.848, 
  0.99, 0.6, 12.3, 11.035, 0.5, 61.77, 0.545}, 
 {"BEN", "Africa", "Benin", "2020-06-01", 243., 11., 7.429, 3., 0., 0., 
  20.044, 0.907, 0.613, 0.247, 0., 0., 1.09, "", "", "", "", "", "", "", "", 
  "", "", "", "", "", "", "", "", "", "", "", "", "", "", "", "", "", "", 
  57.41, 1.2123198*^7, 99.11, 18.8, 3.244, 1.942, 2064.236, 49.6, 235.848, 
  0.99, 0.6, 12.3, 11.035, 0.5, 61.77, 0.545}, 
 {"BEN", "Africa", "Benin", "2020-06-02", 244., 1., 5.143, 3., 0., 0., 
  20.127, 0.082, 0.424, 0.247, 0., 0., 1.09, "", "", "", "", "", "", "", "", 
  "", "", "", "", "", "", "", "", "", "", "", "", "", "", "", "", "", "", 
  41.67, 1.2123198*^7, 99.11, 18.8, 3.244, 1.942, 2064.236, 49.6, 235.848, 
  0.99, 0.6, 12.3, 11.035, 0.5, 61.77, 0.545}, 
 {"BEN", "Africa", "Benin", "2020-06-03", 244., 0., 4.857, 3., 0., 0., 
  20.127, 0., 0.401, 0.247, 0., 0., 1.09, "", "", "", "", "", "", "", "", "", 
  "", "", "", "", "", "", "", "", "", "", "", "", "", "", "", "", "", 41.67, 
  1.2123198*^7, 99.11, 18.8, 3.244, 1.942, 2064.236, 49.6, 235.848, 0.99, 
  0.6, 12.3, 11.035, 0.5, 61.77, 0.545}, {"BEN", "Africa", "Benin", 
  "2020-06-04", 261., 17., 7.286, 3., 0., 0., 21.529, 1.402, 0.601, 0.247, 
  0., 0., 1.09, "", "", "", "", "", "", "", "", "", "", "", "", "", "", "", 
  "", "", "", "", "", "", "", "", "", "", "", 41.67, 1.2123198*^7, 99.11, 
  18.8, 3.244, 1.942, 2064.236, 49.6, 235.848, 0.99, 0.6, 12.3, 11.035, 0.5, 
  61.77, 0.545}, {"BEN", "Africa", "Benin", "2020-06-05", 261., 0., 5.286, 
  3., 0., 0., 21.529, 0., 0.436, 0.247, 0., 0., 1.09, "", "", "", "", "", "", 
  "", "", "", "", "", "", "", "", "", "", "", "", "", "", "", "", "", "", "", 
  "", 41.67, 1.2123198*^7, 99.11, 18.8, 3.244, 1.942, 2064.236, 49.6, 
  235.848, 0.99, 0.6, 12.3, 11.035, 0.5, 61.77, 0.545}, 
 {"BEN", "Africa", "Benin", "2020-06-06", 261., 0., 5.286, 3., 0., 0., 
  21.529, 0., 0.436, 0.247, 0., 0., 1.08, "", "", "", "", "", "", "", "", "", 
  "", "", "", "", "", "", "", "", "", "", "", "", "", "", "", "", "", 41.67, 
  1.2123198*^7, 99.11, 18.8, 3.244, 1.942, 2064.236, 49.6, 235.848, 0.99, 
  0.6, 12.3, 11.035, 0.5, 61.77, 0.545}, {"BEN", "Africa", "Benin", 
  "2020-06-07", 261., 0., 4.143, 3., 0., 0., 21.529, 0., 0.342, 0.247, 0., 
  0., 1.09, "", "", "", "", "", "", "", "", "", "", "", "", "", "", "", "", 
  "", "", "", "", "", "", "", "", "", "", 41.67, 1.2123198*^7, 99.11, 18.8, 
  3.244, 1.942, 2064.236, 49.6, 235.848, 0.99, 0.6, 12.3, 11.035, 0.5, 61.77, 
  0.545}, {"BEN", "Africa", "Benin", "2020-06-08", 288., 27., 6.429, 4., 1., 
  0.143, 23.756, 2.227, 0.53, 0.33, 0.082, 0.012, 1.09, "", "", "", "", "", 
  "", "", "", "", "", "", "", "", "", "", "", "", "", "", "", "", "", "", "", 
  "", "", 41.67, 1.2123198*^7, 99.11, 18.8, 3.244, 1.942, 2064.236, 49.6, 
  235.848, 0.99, 0.6, 12.3, 11.035, 0.5, 61.77, 0.545}, 
 {"BEN", "Africa", "Benin", "2020-06-09", 305., 17., 8.714, 4., 0., 0.143, 
  25.158, 1.402, 0.719, 0.33, 0., 0.012, 1.09, "", "", "", "", "", "", "", 
  "", "", "", "", "", "", "", "", "", "", "", "", "", "", "", "", "", "", "", 
  41.67, 1.2123198*^7, 99.11, 18.8, 3.244, 1.942, 2064.236, 49.6, 235.848, 
  0.99, 0.6, 12.3, 11.035, 0.5, 61.77, 0.545}, 
 {"BEN", "Africa", "Benin", "2020-06-10", 305., 0., 8.714, 4., 0., 0.143, 
  25.158, 0., 0.719, 0.33, 0., 0.012, 1.08, "", "", "", "", "", "", "", "", 
  "", "", "", "", "", "", "", "", "", "", "", "", "", "", "", "", "", "", 
  41.67, 1.2123198*^7, 99.11, 18.8, 3.244, 1.942, 2064.236, 49.6, 235.848, 
  0.99, 0.6, 12.3, 11.035, 0.5, 61.77, 0.545}, 
 {"BEN", "Africa", "Benin", "2020-06-11", 305., 0., 6.286, 4., 0., 0.143, 
  25.158, 0., 0.518, 0.33, 0., 0.012, 1.08, "", "", "", "", "", "", "", "", 
  "", "", "", "", "", "", "", "", "", "", "", "", "", "", "", "", "", "", 
  41.67, 1.2123198*^7, 99.11, 18.8, 3.244, 1.942, 2064.236, 49.6, 235.848, 
  0.99, 0.6, 12.3, 11.035, 0.5, 61.77, 0.545}, 
 {"BEN", "Africa", "Benin", "2020-06-12", 388., 83., 18.143, 5., 1., 0.286, 
  32.005, 6.846, 1.497, 0.412, 0.082, 0.024, 1.08, "", "", "", "", "", "", 
  "", "", "", "", "", "", "", "", "", "", "", "", "", "", "", "", "", "", "", 
  "", 41.67, 1.2123198*^7, 99.11, 18.8, 3.244, 1.942, 2064.236, 49.6, 
  235.848, 0.99, 0.6, 12.3, 11.035, 0.5, 61.77, 0.545}, 
 {"BEN", "Africa", "Benin", "2020-06-13", 412., 24., 21.571, 6., 1., 0.429, 
  33.984, 1.98, 1.779, 0.495, 0.082, 0.035, 1.08, "", "", "", "", "", "", "", 
  "", "", "", "", "", "", "", "", "", "", "", "", "", "", "", "", "", "", "", 
  41.67, 1.2123198*^7, 99.11, 18.8, 3.244, 1.942, 2064.236, 49.6, 235.848, 
  0.99, 0.6, 12.3, 11.035, 0.5, 61.77, 0.545}, 
 {"BEN", "Africa", "Benin", "2020-06-14", 442., 30., 25.857, 6., 0., 0.429, 
  36.459, 2.475, 2.133, 0.495, 0., 0.035, 1.08, "", "", "", "", "", "", "", 
  "", "", "", "", "", "", "", "", "", "", "", "", "", "", "", "", "", "", "", 
  41.67, 1.2123198*^7, 99.11, 18.8, 3.244, 1.942, 2064.236, 49.6, 235.848, 
  0.99, 0.6, 12.3, 11.035, 0.5, 61.77, 0.545}, 
 {"BEN", "Africa", "Benin", "2020-06-15", 483., 41., 27.857, 9., 3., 0.714, 
  39.841, 3.382, 2.298, 0.742, 0.247, 0.059, 1.08, "", "", "", "", "", "", 
  "", "", "", "", "", "", "", "", "", "", "", "", "", "", "", "", "", "", "", 
  "", 41.67, 1.2123198*^7, 99.11, 18.8, 3.244, 1.942, 2064.236, 49.6, 
  235.848, 0.99, 0.6, 12.3, 11.035, 0.5, 61.77, 0.545}, 
 {"BEN", "Africa", "Benin", "2020-06-16", 532., 49., 32.429, 9., 0., 0.714, 
  43.883, 4.042, 2.675, 0.742, 0., 0.059, 1.08, "", "", "", "", "", "", "", 
  "", "", "", "", "", "", "", "", "", "", "", "", "", "", "", "", "", "", "", 
  41.67, 1.2123198*^7, 99.11, 18.8, 3.244, 1.942, 2064.236, 49.6, 235.848, 
  0.99, 0.6, 12.3, 11.035, 0.5, 61.77, 0.545}, 
 {"BEN", "Africa", "Benin", "2020-06-17", 572., 40., 38.143, 9., 0., 0.714, 
  47.182, 3.299, 3.146, 0.742, 0., 0.059, 1.08, "", "", "", "", "", "", "", 
  "", "", "", "", "", "", "", "", "", "", "", "", "", "", "", "", "", "", "", 
  41.67, 1.2123198*^7, 99.11, 18.8, 3.244, 1.942, 2064.236, 49.6, 235.848, 
  0.99, 0.6, 12.3, 11.035, 0.5, 61.77, 0.545}, 
 {"BEN", "Africa", "Benin", "2020-06-18", 597., 25., 41.714, 11., 2., 1., 
  49.244, 2.062, 3.441, 0.907, 0.165, 0.082, 1.08, "", "", "", "", "", "", 
  "", "", "", "", "", "", "", "", "", "", "", "", "", "", "", "", "", "", "", 
  "", 41.67, 1.2123198*^7, 99.11, 18.8, 3.244, 1.942, 2064.236, 49.6, 
  235.848, 0.99, 0.6, 12.3, 11.035, 0.5, 61.77, 0.545}, 
 {"BEN", "Africa", "Benin", "2020-06-19", 650., 53., 37.429, 11., 0., 0.857, 
  53.616, 4.372, 3.087, 0.907, 0., 0.071, 1.08, "", "", "", "", "", "", "", 
  "", "", "", "", "", "", "", "", "", "", "", "", "", "", "", "", "", "", "", 
  41.67, 1.2123198*^7, 99.11, 18.8, 3.244, 1.942, 2064.236, 49.6, 235.848, 
  0.99, 0.6, 12.3, 11.035, 0.5, 61.77, 0.545}, 
 {"BEN", "Africa", "Benin", "2020-06-20", 650., 0., 34., 11., 0., 0.714, 
  53.616, 0., 2.805, 0.907, 0., 0.059, 1.08, "", "", "", "", "", "", "", "", 
  "", "", "", "", "", "", "", "", "", "", "", "", "", "", "", "", "", "", 
  41.67, 1.2123198*^7, 99.11, 18.8, 3.244, 1.942, 2064.236, 49.6, 235.848, 
  0.99, 0.6, 12.3, 11.035, 0.5, 61.77, 0.545}, 
 {"BEN", "Africa", "Benin", "2020-06-21", 765., 115., 46.143, 13., 2., 1., 
  63.102, 9.486, 3.806, 1.072, 0.165, 0.082, 1.08, "", "", "", "", "", "", 
  "", "", "", "", "", "", "", "", "", "", "", "", "", "", "", "", "", "", "", 
  "", 41.67, 1.2123198*^7, 99.11, 18.8, 3.244, 1.942, 2064.236, 49.6, 
  235.848, 0.99, 0.6, 12.3, 11.035, 0.5, 61.77, 0.545}, 
 {"BEN", "Africa", "Benin", "2020-06-22", 807., 42., 46.286, 13., 0., 0.571, 
  66.567, 3.464, 3.818, 1.072, 0., 0.047, 1.07, "", "", "", "", "", "", "", 
  "", "", "", "", "", "", "", "", "", "", "", "", "", "", "", "", "", "", "", 
  41.67, 1.2123198*^7, 99.11, 18.8, 3.244, 1.942, 2064.236, 49.6, 235.848, 
  0.99, 0.6, 12.3, 11.035, 0.5, 61.77, 0.545}, 
 {"BEN", "Africa", "Benin", "2020-06-23", 850., 43., 45.429, 13., 0., 0.571, 
  70.114, 3.547, 3.747, 1.072, 0., 0.047, 1.07, "", "", "", "", "", "", "", 
  "", "", "", "", "", "", "", "", "", "", "", "", "", "", "", "", "", "", "", 
  41.67, 1.2123198*^7, 99.11, 18.8, 3.244, 1.942, 2064.236, 49.6, 235.848, 
  0.99, 0.6, 12.3, 11.035, 0.5, 61.77, 0.545}, 
 {"BEN", "Africa", "Benin", "2020-06-24", 902., 52., 47.143, 13., 0., 0.571, 
  74.403, 4.289, 3.889, 1.072, 0., 0.047, 1.06, "", "", "", "", "", "", "", 
  "", "", "", "", "", "", "", "", "", "", "", "", "", "", "", "", "", "", "", 
  41.67, 1.2123198*^7, 99.11, 18.8, 3.244, 1.942, 2064.236, 49.6, 235.848, 
  0.99, 0.6, 12.3, 11.035, 0.5, 61.77, 0.545}, 
 {"BEN", "Africa", "Benin", "2020-06-25", 1017., 115., 60., 14., 1., 0.429, 
  83.889, 9.486, 4.949, 1.155, 0.082, 0.035, 1.06, "", "", "", "", "", "", 
  "", "", "", "", "", "", "", "", "", "", "", "", "", "", "", "", "", "", "", 
  "", 41.67, 1.2123198*^7, 99.11, 18.8, 3.244, 1.942, 2064.236, 49.6, 
  235.848, 0.99, 0.6, 12.3, 11.035, 0.5, 61.77, 0.545}, 
 {"BEN", "Africa", "Benin", "2020-06-26", 1053., 36., 57.571, 14., 0., 0.429, 
  86.858, 2.97, 4.749, 1.155, 0., 0.035, 1.06, "", "", "", "", "", "", "", 
  "", "", "", "", "", "", "", "", "", "", "", "", "", "", "", "", "", "", "", 
  41.67, 1.2123198*^7, 99.11, 18.8, 3.244, 1.942, 2064.236, 49.6, 235.848, 
  0.99, 0.6, 12.3, 11.035, 0.5, 61.77, 0.545}, 
 {"BEN", "Africa", "Benin", "2020-06-27", 1124., 71., 67.714, 14., 0., 0.429, 
  92.715, 5.857, 5.586, 1.155, 0., 0.035, 1.05, "", "", "", "", "", "", "", 
  "", "", "", "", "", "", "", "", "", "", "", "", "", "", "", "", "", "", "", 
  41.67, 1.2123198*^7, 99.11, 18.8, 3.244, 1.942, 2064.236, 49.6, 235.848, 
  0.99, 0.6, 12.3, 11.035, 0.5, 61.77, 0.545}, 
 {"BEN", "Africa", "Benin", "2020-06-28", 1149., 25., 54.857, 16., 2., 0.429, 
  94.777, 2.062, 4.525, 1.32, 0.165, 0.035, 1.05, "", "", "", "", "", "", "", 
  "", "", "", "", "", "", "", "", "", "", "", "", "", "", "", "", "", "", "", 
  41.67, 1.2123198*^7, 99.11, 18.8, 3.244, 1.942, 2064.236, 49.6, 235.848, 
  0.99, 0.6, 12.3, 11.035, 0.5, 61.77, 0.545}, 
 {"BEN", "Africa", "Benin", "2020-06-29", 1187., 38., 54.286, 19., 3., 0.857, 
  97.911, 3.134, 4.478, 1.567, 0.247, 0.071, 1.04, "", "", "", "", "", "", 
  "", "", "", "", "", "", "", "", "", "", "", "", "", "", "", "", "", "", "", 
  "", 41.67, 1.2123198*^7, 99.11, 18.8, 3.244, 1.942, 2064.236, 49.6, 
  235.848, 0.99, 0.6, 12.3, 11.035, 0.5, 61.77, 0.545}, 
 {"BEN", "Africa", "Benin", "2020-06-30", 1199., 12., 49.857, 21., 2., 1.143, 
  98.901, 0.99, 4.113, 1.732, 0.165, 0.094, 1.04, "", "", "", "", "", "", "", 
  "", "", "", "", "", "", "", "", "", "", "", "", "", "", "", "", "", "", "", 
  41.67, 1.2123198*^7, 99.11, 18.8, 3.244, 1.942, 2064.236, 49.6, 235.848, 
  0.99, 0.6, 12.3, 11.035, 0.5, 61.77, 0.545}, 
 {"BEN", "Africa", "Benin", "2020-07-01", 1199., 0., 42.429, 21., 0., 1.143, 
  98.901, 0., 3.5, 1.732, 0., 0.094, 1.04, "", "", "", "", "", "", "", "", 
  "", "", "", "", "", "", "", "", "", "", "", "", "", "", "", "", "", "", 
  41.67, 1.2123198*^7, 99.11, 18.8, 3.244, 1.942, 2064.236, 49.6, 235.848, 
  0.99, 0.6, 12.3, 11.035, 0.5, 61.77, 0.545}, 
 {"BEN", "Africa", "Benin", "2020-07-02", 1199., 0., 26., 21., 0., 1., 
  98.901, 0., 2.145, 1.732, 0., 0.082, 1.04, "", "", "", "", "", "", "", "", 
  "", "", "", "", "", "", "", "", "", "", "", "", "", "", "", "", "", "", 
  41.67, 1.2123198*^7, 99.11, 18.8, 3.244, 1.942, 2064.236, 49.6, 235.848, 
  0.99, 0.6, 12.3, 11.035, 0.5, 61.77, 0.545}, 
 {"BEN", "Africa", "Benin", "2020-07-03", 1199., 0., 20.857, 21., 0., 1., 
  98.901, 0., 1.72, 1.732, 0., 0.082, 1.03, "", "", "", "", "", "", "", "", 
  "", "", "", "", "", "", "", "", "", "", "", "", "", "", "", "", "", "", 
  41.67, 1.2123198*^7, 99.11, 18.8, 3.244, 1.942, 2064.236, 49.6, 235.848, 
  0.99, 0.6, 12.3, 11.035, 0.5, 61.77, 0.545}, 
 {"BEN", "Africa", "Benin", "2020-07-04", 1199., 0., 10.714, 21., 0., 1., 
  98.901, 0., 0.884, 1.732, 0., 0.082, 1.03, "", "", "", "", "", "", "", "", 
  "", "", "", "", "", "", "", "", "", "", "", "", "", "", "", "", "", "", 
  41.67, 1.2123198*^7, 99.11, 18.8, 3.244, 1.942, 2064.236, 49.6, 235.848, 
  0.99, 0.6, 12.3, 11.035, 0.5, 61.77, 0.545}, 
 {"BEN", "Africa", "Benin", "2020-07-05", 1199., 0., 7.143, 21., 0., 0.714, 
  98.901, 0., 0.589, 1.732, 0., 0.059, 1.03, "", "", "", "", "", "", "", "", 
  "", "", "", "", "", "", "", "", "", "", "", "", "", "", "", "", "", "", 
  41.67, 1.2123198*^7, 99.11, 18.8, 3.244, 1.942, 2064.236, 49.6, 235.848, 
  0.99, 0.6, 12.3, 11.035, 0.5, 61.77, 0.545}, 
 {"BEN", "Africa", "Benin", "2020-07-06", 1199., 0., 1.714, 21., 0., 0.286, 
  98.901, 0., 0.141, 1.732, 0., 0.024, 1.03, "", "", "", "", "", "", "", "", 
  "", "", "", "", "", "", "", "", "", "", "", "", "", "", "", "", "", "", 
  41.67, 1.2123198*^7, 99.11, 18.8, 3.244, 1.942, 2064.236, 49.6, 235.848, 
  0.99, 0.6, 12.3, 11.035, 0.5, 61.77, 0.545}, 
 {"BEN", "Africa", "Benin", "2020-07-07", 1199., 0., 0., 21., 0., 0., 98.901, 
  0., 0., 1.732, 0., 0., 1.03, "", "", "", "", "", "", "", "", "", "", "", 
  "", "", "", "", "", "", "", "", "", "", "", "", "", "", "", 41.67, 
  1.2123198*^7, 99.11, 18.8, 3.244, 1.942, 2064.236, 49.6, 235.848, 0.99, 
  0.6, 12.3, 11.035, 0.5, 61.77, 0.545}, {"BEN", "Africa", "Benin", 
  "2020-07-08", 1199., 0., 0., 21., 0., 0., 98.901, 0., 0., 1.732, 0., 0., 
  1.03, "", "", "", "", "", "", "", "", "", "", "", "", "", "", "", "", "", 
  "", "", "", "", "", "", "", "", "", 41.67, 1.2123198*^7, 99.11, 18.8, 
  3.244, 1.942, 2064.236, 49.6, 235.848, 0.99, 0.6, 12.3, 11.035, 0.5, 61.77, 
  0.545}, {"BEN", "Africa", "Benin", "2020-07-09", 1285., 86., 12.286, 23., 
  2., 0.286, 105.995, 7.094, 1.013, 1.897, 0.165, 0.024, 1.04, "", "", "", 
  "", "", "", "", "", "", "", "", "", "", "", "", "", "", "", "", "", "", "", 
  "", "", "", "", 41.67, 1.2123198*^7, 99.11, 18.8, 3.244, 1.942, 2064.236, 
  49.6, 235.848, 0.99, 0.6, 12.3, 11.035, 0.5, 61.77, 0.545}, 
 {"BEN", "Africa", "Benin", "2020-07-10", 1285., 0., 12.286, 23., 0., 0.286, 
  105.995, 0., 1.013, 1.897, 0., 0.024, 1.03, "", "", "", "", "", "", "", "", 
  "", "", "", "", "", "", "", "", "", "", "", "", "", "", "", "", "", "", 
  41.67, 1.2123198*^7, 99.11, 18.8, 3.244, 1.942, 2064.236, 49.6, 235.848, 
  0.99, 0.6, 12.3, 11.035, 0.5, 61.77, 0.545}, 
 {"BEN", "Africa", "Benin", "2020-07-11", 1378., 93., 25.571, 26., 3., 0.714, 
  113.666, 7.671, 2.109, 2.145, 0.247, 0.059, 1.03, "", "", "", "", "", "", 
  "", "", "", "", "", "", "", "", "", "", "", "", "", "", "", "", "", "", "", 
  "", 41.67, 1.2123198*^7, 99.11, 18.8, 3.244, 1.942, 2064.236, 49.6, 
  235.848, 0.99, 0.6, 12.3, 11.035, 0.5, 61.77, 0.545}, 
 {"BEN", "Africa", "Benin", "2020-07-12", 1378., 0., 25.571, 26., 0., 0.714, 
  113.666, 0., 2.109, 2.145, 0., 0.059, 1.03, "", "", "", "", "", "", "", "", 
  "", "", "", "", "", "", "", "", "", "", "", "", "", "", "", "", "", "", 
  41.67, 1.2123198*^7, 99.11, 18.8, 3.244, 1.942, 2064.236, 49.6, 235.848, 
  0.99, 0.6, 12.3, 11.035, 0.5, 61.77, 0.545}, 
 {"BEN", "Africa", "Benin", "2020-07-13", 1378., 0., 25.571, 26., 0., 0.714, 
  113.666, 0., 2.109, 2.145, 0., 0.059, 1.03, "", "", "", "", "", "", "", "", 
  "", "", "", "", "", "", "", "", "", "", "", "", "", "", "", "", "", "", 
  41.67, 1.2123198*^7, 99.11, 18.8, 3.244, 1.942, 2064.236, 49.6, 235.848, 
  0.99, 0.6, 12.3, 11.035, 0.5, 61.77, 0.545}, 
 {"BEN", "Africa", "Benin", "2020-07-14", 1378., 0., 25.571, 26., 0., 0.714, 
  113.666, 0., 2.109, 2.145, 0., 0.059, 1.03, "", "", "", "", "", "", "", "", 
  "", "", "", "", "", "", "", "", "", "", "", "", "", "", "", "", "", "", 
  41.67, 1.2123198*^7, 99.11, 18.8, 3.244, 1.942, 2064.236, 49.6, 235.848, 
  0.99, 0.6, 12.3, 11.035, 0.5, 61.77, 0.545}, 
 {"BEN", "Africa", "Benin", "2020-07-15", 1378., 0., 25.571, 26., 0., 0.714, 
  113.666, 0., 2.109, 2.145, 0., 0.059, 1.02, "", "", "", "", "", "", "", "", 
  "", "", "", "", "", "", "", "", "", "", "", "", "", "", "", "", "", "", 
  41.67, 1.2123198*^7, 99.11, 18.8, 3.244, 1.942, 2064.236, 49.6, 235.848, 
  0.99, 0.6, 12.3, 11.035, 0.5, 61.77, 0.545}, 
 {"BEN", "Africa", "Benin", "2020-07-16", 1463., 85., 25.429, 28., 2., 0.714, 
  120.678, 7.011, 2.098, 2.31, 0.165, 0.059, 1.02, "", "", "", "", "", "", 
  "", "", "", "", "", "", "", "", "", "", "", "", "", "", "", "", "", "", "", 
  "", 41.67, 1.2123198*^7, 99.11, 18.8, 3.244, 1.942, 2064.236, 49.6, 
  235.848, 0.99, 0.6, 12.3, 11.035, 0.5, 61.77, 0.545}, 
 {"BEN", "Africa", "Benin", "2020-07-17", 1602., 139., 45.286, 31., 3., 
  1.143, 132.143, 11.466, 3.735, 2.557, 0.247, 0.094, 1.02, "", "", "", "", 
  "", "", "", "", "", "", "", "", "", "", "", "", "", "", "", "", "", "", "", 
  "", "", "", 41.67, 1.2123198*^7, 99.11, 18.8, 3.244, 1.942, 2064.236, 49.6, 
  235.848, 0.99, 0.6, 12.3, 11.035, 0.5, 61.77, 0.545}, 
 {"BEN", "Africa", "Benin", "2020-07-18", 1602., 0., 32., 31., 0., 0.714, 
  132.143, 0., 2.64, 2.557, 0., 0.059, 1.02, "", "", "", "", "", "", "", "", 
  "", "", "", "", "", "", "", "", "", "", "", "", "", "", "", "", "", "", 
  41.67, 1.2123198*^7, 99.11, 18.8, 3.244, 1.942, 2064.236, 49.6, 235.848, 
  0.99, 0.6, 12.3, 11.035, 0.5, 61.77, 0.545}, 
 {"BEN", "Africa", "Benin", "2020-07-19", 1602., 0., 32., 31., 0., 0.714, 
  132.143, 0., 2.64, 2.557, 0., 0.059, 1.01, "", "", "", "", "", "", "", "", 
  "", "", "", "", "", "", "", "", "", "", "", "", "", "", "", "", "", "", 
  41.67, 1.2123198*^7, 99.11, 18.8, 3.244, 1.942, 2064.236, 49.6, 235.848, 
  0.99, 0.6, 12.3, 11.035, 0.5, 61.77, 0.545}, 
 {"BEN", "Africa", "Benin", "2020-07-20", 1602., 0., 32., 31., 0., 0.714, 
  132.143, 0., 2.64, 2.557, 0., 0.059, 1.01, "", "", "", "", "", "", "", "", 
  "", "", "", "", "", "", "", "", "", "", "", "", "", "", "", "", "", "", 
  41.67, 1.2123198*^7, 99.11, 18.8, 3.244, 1.942, 2064.236, 49.6, 235.848, 
  0.99, 0.6, 12.3, 11.035, 0.5, 61.77, 0.545}, 
 {"BEN", "Africa", "Benin", "2020-07-21", 1602., 0., 32., 31., 0., 0.714, 
  132.143, 0., 2.64, 2.557, 0., 0.059, 1., "", "", "", "", "", "", "", "", 
  "", "", "", "", "", "", "", "", "", "", "", "", "", "", "", "", "", "", 
  41.67, 1.2123198*^7, 99.11, 18.8, 3.244, 1.942, 2064.236, 49.6, 235.848, 
  0.99, 0.6, 12.3, 11.035, 0.5, 61.77, 0.545}, 
 {"BEN", "Africa", "Benin", "2020-07-22", 1690., 88., 44.571, 34., 3., 1.143, 
  139.402, 7.259, 3.677, 2.805, 0.247, 0.094, 1., "", "", "", "", "", "", "", 
  "", "", "", "", "", "", "", "", "", "", "", "", "", "", "", "", "", "", "", 
  41.67, 1.2123198*^7, 99.11, 18.8, 3.244, 1.942, 2064.236, 49.6, 235.848, 
  0.99, 0.6, 12.3, 11.035, 0.5, 61.77, 0.545}, 
 {"BEN", "Africa", "Benin", "2020-07-23", 1694., 4., 33., 34., 0., 0.857, 
  139.732, 0.33, 2.722, 2.805, 0., 0.071, 0.99, "", "", "", "", "", "", "", 
  "", "", "", "", "", "", "", "", "", "", "", "", "", "", "", "", "", "", "", 
  41.67, 1.2123198*^7, 99.11, 18.8, 3.244, 1.942, 2064.236, 49.6, 235.848, 
  0.99, 0.6, 12.3, 11.035, 0.5, 61.77, 0.545}, 
 {"BEN", "Africa", "Benin", "2020-07-24", 1694., 0., 13.143, 34., 0., 0.429, 
  139.732, 0., 1.084, 2.805, 0., 0.035, 0.99, "", "", "", "", "", "", "", "", 
  "", "", "", "", "", "", "", "", "", "", "", "", "", "", "", "", "", "", 
  41.67, 1.2123198*^7, 99.11, 18.8, 3.244, 1.942, 2064.236, 49.6, 235.848, 
  0.99, 0.6, 12.3, 11.035, 0.5, 61.77, 0.545}, 
 {"BEN", "Africa", "Benin", "2020-07-25", 1694., 0., 13.143, 34., 0., 0.429, 
  139.732, 0., 1.084, 2.805, 0., 0.035, 0.98, "", "", "", "", "", "", "", "", 
  "", "", "", "", "", "", "", "", "", "", "", "", "", "", "", "", "", "", 
  41.67, 1.2123198*^7, 99.11, 18.8, 3.244, 1.942, 2064.236, 49.6, 235.848, 
  0.99, 0.6, 12.3, 11.035, 0.5, 61.77, 0.545}, 
 {"BEN", "Africa", "Benin", "2020-07-26", 1770., 76., 24., 35., 1., 0.571, 
  146.001, 6.269, 1.98, 2.887, 0.082, 0.047, 0.98, "", "", "", "", "", "", 
  "", "", "", "", "", "", "", "", "", "", "", "", "", "", "", "", "", "", "", 
  "", 41.67, 1.2123198*^7, 99.11, 18.8, 3.244, 1.942, 2064.236, 49.6, 
  235.848, 0.99, 0.6, 12.3, 11.035, 0.5, 61.77, 0.545}, 
 {"BEN", "Africa", "Benin", "2020-07-27", 1770., 0., 24., 35., 0., 0.571, 
  146.001, 0., 1.98, 2.887, 0., 0.047, 0.98, "", "", "", "", "", "", "", "", 
  "", "", "", "", "", "", "", "", "", "", "", "", "", "", "", "", "", "", 
  41.67, 1.2123198*^7, 99.11, 18.8, 3.244, 1.942, 2064.236, 49.6, 235.848, 
  0.99, 0.6, 12.3, 11.035, 0.5, 61.77, 0.545}, 
 {"BEN", "Africa", "Benin", "2020-07-28", 1770., 0., 24., 35., 0., 0.571, 
  146.001, 0., 1.98, 2.887, 0., 0.047, 0.97, "", "", "", "", "", "", "", "", 
  "", "", "", "", "", "", "", "", "", "", "", "", "", "", "", "", "", "", 
  41.67, 1.2123198*^7, 99.11, 18.8, 3.244, 1.942, 2064.236, 49.6, 235.848, 
  0.99, 0.6, 12.3, 11.035, 0.5, 61.77, 0.545}, 
 {"BEN", "Africa", "Benin", "2020-07-29", 1805., 35., 16.429, 36., 1., 0.286, 
  148.888, 2.887, 1.355, 2.97, 0.082, 0.024, 0.97, "", "", "", "", "", "", 
  "", "", "", "", "", "", "", "", "", "", "", "", "", "", "", "", "", "", "", 
  "", 41.67, 1.2123198*^7, 99.11, 18.8, 3.244, 1.942, 2064.236, 49.6, 
  235.848, 0.99, 0.6, 12.3, 11.035, 0.5, 61.77, 0.545}, 
 {"BEN", "Africa", "Benin", "2020-07-30", 1805., 0., 15.857, 36., 0., 0.286, 
  148.888, 0., 1.308, 2.97, 0., 0.024, 0.96, "", "", "", "", "", "", "", "", 
  "", "", "", "", "", "", "", "", "", "", "", "", "", "", "", "", "", "", 
  41.67, 1.2123198*^7, 99.11, 18.8, 3.244, 1.942, 2064.236, 49.6, 235.848, 
  0.99, 0.6, 12.3, 11.035, 0.5, 61.77, 0.545}, 
 {"BEN", "Africa", "Benin", "2020-07-31", 1805., 0., 15.857, 36., 0., 0.286, 
  148.888, 0., 1.308, 2.97, 0., 0.024, 0.96, "", "", "", "", "", "", "", "", 
  "", "", "", "", "", "", "", "", "", "", "", "", "", "", "", "", "", "", 
  41.67, 1.2123198*^7, 99.11, 18.8, 3.244, 1.942, 2064.236, 49.6, 235.848, 
  0.99, 0.6, 12.3, 11.035, 0.5, 61.77, 0.545}, 
 {"BEN", "Africa", "Benin", "2020-08-01", 1805., 0., 15.857, 36., 0., 0.286, 
  148.888, 0., 1.308, 2.97, 0., 0.024, 0.96, "", "", "", "", "", "", "", "", 
  "", "", "", "", "", "", "", "", "", "", "", "", "", "", "", "", "", "", 
  41.67, 1.2123198*^7, 99.11, 18.8, 3.244, 1.942, 2064.236, 49.6, 235.848, 
  0.99, 0.6, 12.3, 11.035, 0.5, 61.77, 0.545}, 
 {"BEN", "Africa", "Benin", "2020-08-02", 1805., 0., 5., 36., 0., 0.143, 
  148.888, 0., 0.412, 2.97, 0., 0.012, 0.95, "", "", "", "", "", "", "", "", 
  "", "", "", "", "", "", "", "", "", "", "", "", "", "", "", "", "", "", 
  41.67, 1.2123198*^7, 99.11, 18.8, 3.244, 1.942, 2064.236, 49.6, 235.848, 
  0.99, 0.6, 12.3, 11.035, 0.5, 61.77, 0.545}, 
 {"BEN", "Africa", "Benin", "2020-08-03", 1805., 0., 5., 36., 0., 0.143, 
  148.888, 0., 0.412, 2.97, 0., 0.012, 0.95, "", "", "", "", "", "", "", "", 
  "", "", "", "", "", "", "", "", "", "", "", "", "", "", "", "", "", "", 
  41.67, 1.2123198*^7, 99.11, 18.8, 3.244, 1.942, 2064.236, 49.6, 235.848, 
  0.99, 0.6, 12.3, 11.035, 0.5, 61.77, 0.545}, 
 {"BEN", "Africa", "Benin", "2020-08-04", 1914., 109., 20.571, 38., 2., 
  0.429, 157.879, 8.991, 1.697, 3.134, 0.165, 0.035, 0.95, "", "", "", "", 
  "", "", "", "", "", "", "", "", "", "", "", "", "", "", "", "", "", "", "", 
  "", "", "", 41.67, 1.2123198*^7, 99.11, 18.8, 3.244, 1.942, 2064.236, 49.6, 
  235.848, 0.99, 0.6, 12.3, 11.035, 0.5, 61.77, 0.545}, 
 {"BEN", "Africa", "Benin", "2020-08-05", 1936., 22., 18.714, 38., 0., 0.286, 
  159.694, 1.815, 1.544, 3.134, 0., 0.024, 0.95, "", "", "", "", "", "", "", 
  "", "", "", "", "", "", "", "", "", "", "", "", "", "", "", "", "", "", "", 
  41.67, 1.2123198*^7, 99.11, 18.8, 3.244, 1.942, 2064.236, 49.6, 235.848, 
  0.99, 0.6, 12.3, 11.035, 0.5, 61.77, 0.545}, 
 {"BEN", "Africa", "Benin", "2020-08-06", 1936., 0., 18.714, 38., 0., 0.286, 
  159.694, 0., 1.544, 3.134, 0., 0.024, 0.95, "", "", "", "", "", "", "", "", 
  "", "", "", "", "", "", "", "", "", "", "", "", "", "", "", "", "", "", 
  41.67, 1.2123198*^7, 99.11, 18.8, 3.244, 1.942, 2064.236, 49.6, 235.848, 
  0.99, 0.6, 12.3, 11.035, 0.5, 61.77, 0.545}, 
 {"BEN", "Africa", "Benin", "2020-08-07", 1936., 0., 18.714, 38., 0., 0.286, 
  159.694, 0., 1.544, 3.134, 0., 0.024, 0.95, "", "", "", "", "", "", "", "", 
  "", "", "", "", "", "", "", "", "", "", "", "", "", "", "", "", "", "", 
  41.67, 1.2123198*^7, 99.11, 18.8, 3.244, 1.942, 2064.236, 49.6, 235.848, 
  0.99, 0.6, 12.3, 11.035, 0.5, 61.77, 0.545}, 
 {"BEN", "Africa", "Benin", "2020-08-08", 1936., 0., 18.714, 38., 0., 0.286, 
  159.694, 0., 1.544, 3.134, 0., 0.024, 0.94, "", "", "", "", "", "", "", "", 
  "", "", "", "", "", "", "", "", "", "", "", "", "", "", "", "", "", "", 
  41.67, 1.2123198*^7, 99.11, 18.8, 3.244, 1.942, 2064.236, 49.6, 235.848, 
  0.99, 0.6, 12.3, 11.035, 0.5, 61.77, 0.545}, 
 {"BEN", "Africa", "Benin", "2020-08-09", 1936., 0., 18.714, 38., 0., 0.286, 
  159.694, 0., 1.544, 3.134, 0., 0.024, 0.95, "", "", "", "", "", "", "", "", 
  "", "", "", "", "", "", "", "", "", "", "", "", "", "", "", "", "", "", 
  41.67, 1.2123198*^7, 99.11, 18.8, 3.244, 1.942, 2064.236, 49.6, 235.848, 
  0.99, 0.6, 12.3, 11.035, 0.5, 61.77, 0.545}, 
 {"BEN", "Africa", "Benin", "2020-08-10", 1936., 0., 18.714, 38., 0., 0.286, 
  159.694, 0., 1.544, 3.134, 0., 0.024, 0.95, "", "", "", "", "", "", "", "", 
  "", "", "", "", "", "", "", "", "", "", "", "", "", "", "", "", "", "", 
  41.67, 1.2123198*^7, 99.11, 18.8, 3.244, 1.942, 2064.236, 49.6, 235.848, 
  0.99, 0.6, 12.3, 11.035, 0.5, 61.77, 0.545}, 
 {"BEN", "Africa", "Benin", "2020-08-11", 2001., 65., 12.429, 38., 0., 0., 
  165.055, 5.362, 1.025, 3.134, 0., 0., 0.95, "", "", "", "", "", "", "", "", 
  "", "", "", "", "", "", "", "", "", "", "", "", "", "", "", "", "", "", 
  41.67, 1.2123198*^7, 99.11, 18.8, 3.244, 1.942, 2064.236, 49.6, 235.848, 
  0.99, 0.6, 12.3, 11.035, 0.5, 61.77, 0.545}, 
 {"BEN", "Africa", "Benin", "2020-08-12", 2014., 13., 11.143, 38., 0., 0., 
  166.128, 1.072, 0.919, 3.134, 0., 0., 0.95, "", "", "", "", "", "", "", "", 
  "", "", "", "", "", "", "", "", "", "", "", "", "", "", "", "", "", "", 
  41.67, 1.2123198*^7, 99.11, 18.8, 3.244, 1.942, 2064.236, 49.6, 235.848, 
  0.99, 0.6, 12.3, 11.035, 0.5, 61.77, 0.545}, 
 {"BEN", "Africa", "Benin", "2020-08-13", 2014., 0., 11.143, 38., 0., 0., 
  166.128, 0., 0.919, 3.134, 0., 0., 0.94, "", "", "", "", "", "", "", "", 
  "", "", "", "", "", "", "", "", "", "", "", "", "", "", "", "", "", "", 
  41.67, 1.2123198*^7, 99.11, 18.8, 3.244, 1.942, 2064.236, 49.6, 235.848, 
  0.99, 0.6, 12.3, 11.035, 0.5, 61.77, 0.545}, 
 {"BEN", "Africa", "Benin", "2020-08-14", 2014., 0., 11.143, 38., 0., 0., 
  166.128, 0., 0.919, 3.134, 0., 0., 0.94, "", "", "", "", "", "", "", "", 
  "", "", "", "", "", "", "", "", "", "", "", "", "", "", "", "", "", "", 
  41.67, 1.2123198*^7, 99.11, 18.8, 3.244, 1.942, 2064.236, 49.6, 235.848, 
  0.99, 0.6, 12.3, 11.035, 0.5, 61.77, 0.545}, 
 {"BEN", "Africa", "Benin", "2020-08-15", 2063., 49., 18.143, 39., 1., 0.143, 
  170.17, 4.042, 1.497, 3.217, 0.082, 0.012, 0.94, "", "", "", "", "", "", 
  "", "", "", "", "", "", "", "", "", "", "", "", "", "", "", "", "", "", "", 
  "", 41.67, 1.2123198*^7, 99.11, 18.8, 3.244, 1.942, 2064.236, 49.6, 
  235.848, 0.99, 0.6, 12.3, 11.035, 0.5, 61.77, 0.545}, 
 {"BEN", "Africa", "Benin", "2020-08-16", 2063., 0., 18.143, 39., 0., 0.143, 
  170.17, 0., 1.497, 3.217, 0., 0.012, 0.94, "", "", "", "", "", "", "", "", 
  "", "", "", "", "", "", "", "", "", "", "", "", "", "", "", "", "", "", 
  41.67, 1.2123198*^7, 99.11, 18.8, 3.244, 1.942, 2064.236, 49.6, 235.848, 
  0.99, 0.6, 12.3, 11.035, 0.5, 61.77, 0.545}, 
 {"BEN", "Africa", "Benin", "2020-08-17", 2063., 0., 18.143, 39., 0., 0.143, 
  170.17, 0., 1.497, 3.217, 0., 0.012, 0.94, "", "", "", "", "", "", "", "", 
  "", "", "", "", "", "", "", "", "", "", "", "", "", "", "", "", "", "", 
  41.67, 1.2123198*^7, 99.11, 18.8, 3.244, 1.942, 2064.236, 49.6, 235.848, 
  0.99, 0.6, 12.3, 11.035, 0.5, 61.77, 0.545}, 
 {"BEN", "Africa", "Benin", "2020-08-18", 2063., 0., 8.857, 39., 0., 0.143, 
  170.17, 0., 0.731, 3.217, 0., 0.012, 0.94, "", "", "", "", "", "", "", "", 
  "", "", "", "", "", "", "", "", "", "", "", "", "", "", "", "", "", "", 
  41.67, 1.2123198*^7, 99.11, 18.8, 3.244, 1.942, 2064.236, 49.6, 235.848, 
  0.99, 0.6, 12.3, 11.035, 0.5, 61.77, 0.545}, 
 {"BEN", "Africa", "Benin", "2020-08-19", 2095., 32., 11.571, 39., 0., 0.143, 
  172.809, 2.64, 0.954, 3.217, 0., 0.012, 0.94, "", "", "", "", "", "", "", 
  "", "", "", "", "", "", "", "", "", "", "", "", "", "", "", "", "", "", "", 
  41.67, 1.2123198*^7, 99.11, 18.8, 3.244, 1.942, 2064.236, 49.6, 235.848, 
  0.99, 0.6, 12.3, 11.035, 0.5, 61.77, 0.545}, 
 {"BEN", "Africa", "Benin", "2020-08-20", 2095., 0., 11.571, 39., 0., 0.143, 
  172.809, 0., 0.954, 3.217, 0., 0.012, 0.94, "", "", "", "", "", "", "", "", 
  "", "", "", "", "", "", "", "", "", "", "", "", "", "", "", "", "", "", 
  41.67, 1.2123198*^7, 99.11, 18.8, 3.244, 1.942, 2064.236, 49.6, 235.848, 
  0.99, 0.6, 12.3, 11.035, 0.5, 61.77, 0.545}, 
 {"BEN", "Africa", "Benin", "2020-08-21", 2095., 0., 11.571, 39., 0., 0.143, 
  172.809, 0., 0.954, 3.217, 0., 0.012, 0.94, "", "", "", "", "", "", "", "", 
  "", "", "", "", "", "", "", "", "", "", "", "", "", "", "", "", "", "", 
  41.67, 1.2123198*^7, 99.11, 18.8, 3.244, 1.942, 2064.236, 49.6, 235.848, 
  0.99, 0.6, 12.3, 11.035, 0.5, 61.77, 0.545}, 
 {"BEN", "Africa", "Benin", "2020-08-22", 2115., 20., 7.429, 39., 0., 0., 
  174.459, 1.65, 0.613, 3.217, 0., 0., 0.94, "", "", "", "", "", "", "", "", 
  "", "", "", "", "", "", "", "", "", "", "", "", "", "", "", "", "", "", 
  41.67, 1.2123198*^7, 99.11, 18.8, 3.244, 1.942, 2064.236, 49.6, 235.848, 
  0.99, 0.6, 12.3, 11.035, 0.5, 61.77, 0.545}, 
 {"BEN", "Africa", "Benin", "2020-08-23", 2115., 0., 7.429, 39., 0., 0., 
  174.459, 0., 0.613, 3.217, 0., 0., 0.93, "", "", "", "", "", "", "", "", 
  "", "", "", "", "", "", "", "", "", "", "", "", "", "", "", "", "", "", 
  41.67, 1.2123198*^7, 99.11, 18.8, 3.244, 1.942, 2064.236, 49.6, 235.848, 
  0.99, 0.6, 12.3, 11.035, 0.5, 61.77, 0.545}, 
 {"BEN", "Africa", "Benin", "2020-08-24", 2115., 0., 7.429, 39., 0., 0., 
  174.459, 0., 0.613, 3.217, 0., 0., 0.93, "", "", "", "", "", "", "", "", 
  "", "", "", "", "", "", "", "", "", "", "", "", "", "", "", "", "", "", 
  41.67, 1.2123198*^7, 99.11, 18.8, 3.244, 1.942, 2064.236, 49.6, 235.848, 
  0.99, 0.6, 12.3, 11.035, 0.5, 61.77, 0.545}, 
 {"BEN", "Africa", "Benin", "2020-08-25", 2115., 0., 7.429, 39., 0., 0., 
  174.459, 0., 0.613, 3.217, 0., 0., 0.93, "", "", "", "", "", "", "", "", 
  "", "", "", "", "", "", "", "", "", "", "", "", "", "", "", "", "", "", 
  41.67, 1.2123198*^7, 99.11, 18.8, 3.244, 1.942, 2064.236, 49.6, 235.848, 
  0.99, 0.6, 12.3, 11.035, 0.5, 61.77, 0.545}, 
 {"BEN", "Africa", "Benin", "2020-08-26", 2145., 30., 7.143, 40., 1., 0.143, 
  176.934, 2.475, 0.589, 3.299, 0.082, 0.012, 0.93, "", "", "", "", "", "", 
  "", "", "", "", "", "", "", "", "", "", "", "", "", "", "", "", "", "", "", 
  "", 41.67, 1.2123198*^7, 99.11, 18.8, 3.244, 1.942, 2064.236, 49.6, 
  235.848, 0.99, 0.6, 12.3, 11.035, 0.5, 61.77, 0.545}, 
 {"BEN", "Africa", "Benin", "2020-08-27", 2145., 0., 7.143, 40., 0., 0.143, 
  176.934, 0., 0.589, 3.299, 0., 0.012, 0.93, "", "", "", "", "", "", "", "", 
  "", "", "", "", "", "", "", "", "", "", "", "", "", "", "", "", "", "", 
  41.67, 1.2123198*^7, 99.11, 18.8, 3.244, 1.942, 2064.236, 49.6, 235.848, 
  0.99, 0.6, 12.3, 11.035, 0.5, 61.77, 0.545}, 
 {"BEN", "Africa", "Benin", "2020-08-28", 2145., 0., 7.143, 40., 0., 0.143, 
  176.934, 0., 0.589, 3.299, 0., 0.012, 0.93, "", "", "", "", "", "", "", "", 
  "", "", "", "", "", "", "", "", "", "", "", "", "", "", "", "", "", "", 
  41.67, 1.2123198*^7, 99.11, 18.8, 3.244, 1.942, 2064.236, 49.6, 235.848, 
  0.99, 0.6, 12.3, 11.035, 0.5, 61.77, 0.545}, 
 {"BEN", "Africa", "Benin", "2020-08-29", 2145., 0., 4.286, 40., 0., 0.143, 
  176.934, 0., 0.354, 3.299, 0., 0.012, 0.93, "", "", "", "", "", "", "", "", 
  "", "", "", "", "", "", "", "", "", "", "", "", "", "", "", "", "", "", 
  41.67, 1.2123198*^7, 99.11, 18.8, 3.244, 1.942, 2064.236, 49.6, 235.848, 
  0.99, 0.6, 12.3, 11.035, 0.5, 61.77, 0.545}, 
 {"BEN", "Africa", "Benin", "2020-08-30", 2145., 0., 4.286, 40., 0., 0.143, 
  176.934, 0., 0.354, 3.299, 0., 0.012, 0.93, "", "", "", "", "", "", "", "", 
  "", "", "", "", "", "", "", "", "", "", "", "", "", "", "", "", "", "", 
  41.67, 1.2123198*^7, 99.11, 18.8, 3.244, 1.942, 2064.236, 49.6, 235.848, 
  0.99, 0.6, 12.3, 11.035, 0.5, 61.77, 0.545}, 
 {"BEN", "Africa", "Benin", "2020-08-31", 2145., 0., 4.286, 40., 0., 0.143, 
  176.934, 0., 0.354, 3.299, 0., 0.012, 0.94, "", "", "", "", "", "", "", "", 
  "", "", "", "", "", "", "", "", "", "", "", "", "", "", "", "", "", "", 
  41.67, 1.2123198*^7, 99.11, 18.8, 3.244, 1.942, 2064.236, 49.6, 235.848, 
  0.99, 0.6, 12.3, 11.035, 0.5, 61.77, 0.545}, 
 {"BEN", "Africa", "Benin", "2020-09-01", 2145., 0., 4.286, 40., 0., 0.143, 
  176.934, 0., 0.354, 3.299, 0., 0.012, 0.94, "", "", "", "", "", "", "", "", 
  "", "", "", "", "", "", "", "", "", "", "", "", "", "", "", "", "", "", 
  41.67, 1.2123198*^7, 99.11, 18.8, 3.244, 1.942, 2064.236, 49.6, 235.848, 
  0.99, 0.6, 12.3, 11.035, 0.5, 61.77, 0.545}, 
 {"BEN", "Africa", "Benin", "2020-09-02", 2194., 49., 7., 40., 0., 0., 
  180.975, 4.042, 0.577, 3.299, 0., 0., 0.94, "", "", "", "", "", "", "", "", 
  "", "", "", "", "", "", "", "", "", "", "", "", "", "", "", "", "", "", 
  41.67, 1.2123198*^7, 99.11, 18.8, 3.244, 1.942, 2064.236, 49.6, 235.848, 
  0.99, 0.6, 12.3, 11.035, 0.5, 61.77, 0.545}, 
 {"BEN", "Africa", "Benin", "2020-09-03", 2194., 0., 7., 40., 0., 0., 
  180.975, 0., 0.577, 3.299, 0., 0., 0.94, "", "", "", "", "", "", "", "", 
  "", "", "", "", "", "", "", "", "", "", "", "", "", "", "", "", "", "", 
  41.67, 1.2123198*^7, 99.11, 18.8, 3.244, 1.942, 2064.236, 49.6, 235.848, 
  0.99, 0.6, 12.3, 11.035, 0.5, 61.77, 0.545}, 
 {"BEN", "Africa", "Benin", "2020-09-04", 2194., 0., 7., 40., 0., 0., 
  180.975, 0., 0.577, 3.299, 0., 0., 0.94, "", "", "", "", "", "", "", "", 
  "", "", "", "", "", "", "", "", "", "", "", "", "", "", "", "", "", "", 
  41.67, 1.2123198*^7, 99.11, 18.8, 3.244, 1.942, 2064.236, 49.6, 235.848, 
  0.99, 0.6, 12.3, 11.035, 0.5, 61.77, 0.545}, 
 {"BEN", "Africa", "Benin", "2020-09-05", 2213., 19., 9.714, 40., 0., 0., 
  182.543, 1.567, 0.801, 3.299, 0., 0., 0.94, "", "", "", "", "", "", "", "", 
  "", "", "", "", "", "", "", "", "", "", "", "", "", "", "", "", "", "", 
  41.67, 1.2123198*^7, 99.11, 18.8, 3.244, 1.942, 2064.236, 49.6, 235.848, 
  0.99, 0.6, 12.3, 11.035, 0.5, 61.77, 0.545}, 
 {"BEN", "Africa", "Benin", "2020-09-06", 2213., 0., 9.714, 40., 0., 0., 
  182.543, 0., 0.801, 3.299, 0., 0., 0.94, "", "", "", "", "", "", "", "", 
  "", "", "", "", "", "", "", "", "", "", "", "", "", "", "", "", "", "", 
  41.67, 1.2123198*^7, 99.11, 18.8, 3.244, 1.942, 2064.236, 49.6, 235.848, 
  0.99, 0.6, 12.3, 11.035, 0.5, 61.77, 0.545}, 
 {"BEN", "Africa", "Benin", "2020-09-07", 2213., 0., 9.714, 40., 0., 0., 
  182.543, 0., 0.801, 3.299, 0., 0., 0.95, "", "", "", "", "", "", "", "", 
  "", "", "", "", "", "", "", "", "", "", "", "", "", "", "", "", "", "", 
  41.67, 1.2123198*^7, 99.11, 18.8, 3.244, 1.942, 2064.236, 49.6, 235.848, 
  0.99, 0.6, 12.3, 11.035, 0.5, 61.77, 0.545}, 
 {"BEN", "Africa", "Benin", "2020-09-08", 2213., 0., 9.714, 40., 0., 0., 
  182.543, 0., 0.801, 3.299, 0., 0., 0.95, "", "", "", "", "", "", "", "", 
  "", "", "", "", "", "", "", "", "", "", "", "", "", "", "", "", "", "", 
  41.67, 1.2123198*^7, 99.11, 18.8, 3.244, 1.942, 2064.236, 49.6, 235.848, 
  0.99, 0.6, 12.3, 11.035, 0.5, 61.77, 0.545}, 
 {"BEN", "Africa", "Benin", "2020-09-09", 2242., 29., 6.857, 40., 0., 0., 
  184.935, 2.392, 0.566, 3.299, 0., 0., 0.95, "", "", "", "", "", "", "", "", 
  "", "", "", "", "", "", "", "", "", "", "", "", "", "", "", "", "", "", 
  41.67, 1.2123198*^7, 99.11, 18.8, 3.244, 1.942, 2064.236, 49.6, 235.848, 
  0.99, 0.6, 12.3, 11.035, 0.5, 61.77, 0.545}, 
 {"BEN", "Africa", "Benin", "2020-09-10", 2242., 0., 6.857, 40., 0., 0., 
  184.935, 0., 0.566, 3.299, 0., 0., 0.95, "", "", "", "", "", "", "", "", 
  "", "", "", "", "", "", "", "", "", "", "", "", "", "", "", "", "", "", 
  41.67, 1.2123198*^7, 99.11, 18.8, 3.244, 1.942, 2064.236, 49.6, 235.848, 
  0.99, 0.6, 12.3, 11.035, 0.5, 61.77, 0.545}, 
 {"BEN", "Africa", "Benin", "2020-09-11", 2242., 0., 6.857, 40., 0., 0., 
  184.935, 0., 0.566, 3.299, 0., 0., 0.95, "", "", "", "", "", "", "", "", 
  "", "", "", "", "", "", "", "", "", "", "", "", "", "", "", "", "", "", 
  41.67, 1.2123198*^7, 99.11, 18.8, 3.244, 1.942, 2064.236, 49.6, 235.848, 
  0.99, 0.6, 12.3, 11.035, 0.5, 61.77, 0.545}, 
 {"BEN", "Africa", "Benin", "2020-09-12", 2242., 0., 4.143, 40., 0., 0., 
  184.935, 0., 0.342, 3.299, 0., 0., 0.95, "", "", "", "", "", "", "", "", 
  "", "", "", "", "", "", "", "", "", "", "", "", "", "", "", "", "", "", 
  41.67, 1.2123198*^7, 99.11, 18.8, 3.244, 1.942, 2064.236, 49.6, 235.848, 
  0.99, 0.6, 12.3, 11.035, 0.5, 61.77, 0.545}, 
 {"BEN", "Africa", "Benin", "2020-09-13", 2267., 25., 7.714, 40., 0., 0., 
  186.997, 2.062, 0.636, 3.299, 0., 0., 0.96, "", "", "", "", "", "", "", "", 
  "", "", "", "", "", "", "", "", "", "", "", "", "", "", "", "", "", "", 
  41.67, 1.2123198*^7, 99.11, 18.8, 3.244, 1.942, 2064.236, 49.6, 235.848, 
  0.99, 0.6, 12.3, 11.035, 0.5, 61.77, 0.545}, 
 {"BEN", "Africa", "Benin", "2020-09-14", 2267., 0., 7.714, 40., 0., 0., 
  186.997, 0., 0.636, 3.299, 0., 0., 0.96, "", "", "", "", "", "", "", "", 
  "", "", "", "", "", "", "", "", "", "", "", "", "", "", "", "", "", "", 
  41.67, 1.2123198*^7, 99.11, 18.8, 3.244, 1.942, 2064.236, 49.6, 235.848, 
  0.99, 0.6, 12.3, 11.035, 0.5, 61.77, 0.545}, 
 {"BEN", "Africa", "Benin", "2020-09-15", 2267., 0., 7.714, 40., 0., 0., 
  186.997, 0., 0.636, 3.299, 0., 0., 0.96, "", "", "", "", "", "", "", "", 
  "", "", "", "", "", "", "", "", "", "", "", "", "", "", "", "", "", "", 
  47.22, 1.2123198*^7, 99.11, 18.8, 3.244, 1.942, 2064.236, 49.6, 235.848, 
  0.99, 0.6, 12.3, 11.035, 0.5, 61.77, 0.545}, 
 {"BEN", "Africa", "Benin", "2020-09-16", 2280., 13., 5.429, 40., 0., 0., 
  188.069, 1.072, 0.448, 3.299, 0., 0., 0.96, "", "", "", "", "", "", "", "", 
  "", "", "", "", "", "", "", "", "", "", "", "", "", "", "", "", "", "", 
  47.22, 1.2123198*^7, 99.11, 18.8, 3.244, 1.942, 2064.236, 49.6, 235.848, 
  0.99, 0.6, 12.3, 11.035, 0.5, 61.77, 0.545}, 
 {"BEN", "Africa", "Benin", "2020-09-17", 2280., 0., 5.429, 40., 0., 0., 
  188.069, 0., 0.448, 3.299, 0., 0., 0.96, "", "", "", "", "", "", "", "", 
  "", "", "", "", "", "", "", "", "", "", "", "", "", "", "", "", "", "", 
  47.22, 1.2123198*^7, 99.11, 18.8, 3.244, 1.942, 2064.236, 49.6, 235.848, 
  0.99, 0.6, 12.3, 11.035, 0.5, 61.77, 0.545}, 
 {"BEN", "Africa", "Benin", "2020-09-18", 2280., 0., 5.429, 40., 0., 0., 
  188.069, 0., 0.448, 3.299, 0., 0., 0.96, "", "", "", "", "", "", "", "", 
  "", "", "", "", "", "", "", "", "", "", "", "", "", "", "", "", "", "", 
  47.22, 1.2123198*^7, 99.11, 18.8, 3.244, 1.942, 2064.236, 49.6, 235.848, 
  0.99, 0.6, 12.3, 11.035, 0.5, 61.77, 0.545}, 
 {"BEN", "Africa", "Benin", "2020-09-19", 2280., 0., 5.429, 40., 0., 0., 
  188.069, 0., 0.448, 3.299, 0., 0., 0.96, "", "", "", "", "", "", "", "", 
  "", "", "", "", "", "", "", "", "", "", "", "", "", "", "", "", "", "", 
  47.22, 1.2123198*^7, 99.11, 18.8, 3.244, 1.942, 2064.236, 49.6, 235.848, 
  0.99, 0.6, 12.3, 11.035, 0.5, 61.77, 0.545}, 
 {"BEN", "Africa", "Benin", "2020-09-20", 2280., 0., 1.857, 40., 0., 0., 
  188.069, 0., 0.153, 3.299, 0., 0., 0.96, "", "", "", "", "", "", "", "", 
  "", "", "", "", "", "", "", "", "", "", "", "", "", "", "", "", "", "", 
  47.22, 1.2123198*^7, 99.11, 18.8, 3.244, 1.942, 2064.236, 49.6, 235.848, 
  0.99, 0.6, 12.3, 11.035, 0.5, 61.77, 0.545}, 
 {"BEN", "Africa", "Benin", "2020-09-21", 2294., 14., 3.857, 40., 0., 0., 
  189.224, 1.155, 0.318, 3.299, 0., 0., 0.96, "", "", "", "", "", "", "", "", 
  "", "", "", "", "", "", "", "", "", "", "", "", "", "", "", "", "", "", 
  47.22, 1.2123198*^7, 99.11, 18.8, 3.244, 1.942, 2064.236, 49.6, 235.848, 
  0.99, 0.6, 12.3, 11.035, 0.5, 61.77, 0.545}, 
 {"BEN", "Africa", "Benin", "2020-09-22", 2294., 0., 3.857, 40., 0., 0., 
  189.224, 0., 0.318, 3.299, 0., 0., 0.96, "", "", "", "", "", "", "", "", 
  "", "", "", "", "", "", "", "", "", "", "", "", "", "", "", "", "", "", 
  47.22, 1.2123198*^7, 99.11, 18.8, 3.244, 1.942, 2064.236, 49.6, 235.848, 
  0.99, 0.6, 12.3, 11.035, 0.5, 61.77, 0.545}, 
 {"BEN", "Africa", "Benin", "2020-09-23", 2325., 31., 6.429, 40., 0., 0., 
  191.781, 2.557, 0.53, 3.299, 0., 0., 0.97, "", "", "", "", "", "", "", "", 
  "", "", "", "", "", "", "", "", "", "", "", "", "", "", "", "", "", "", 
  47.22, 1.2123198*^7, 99.11, 18.8, 3.244, 1.942, 2064.236, 49.6, 235.848, 
  0.99, 0.6, 12.3, 11.035, 0.5, 61.77, 0.545}, 
 {"BEN", "Africa", "Benin", "2020-09-24", 2325., 0., 6.429, 40., 0., 0., 
  191.781, 0., 0.53, 3.299, 0., 0., 0.96, "", "", "", "", "", "", "", "", "", 
  "", "", "", "", "", "", "", "", "", "", "", "", "", "", "", "", "", 47.22, 
  1.2123198*^7, 99.11, 18.8, 3.244, 1.942, 2064.236, 49.6, 235.848, 0.99, 
  0.6, 12.3, 11.035, 0.5, 61.77, 0.545}, {"BEN", "Africa", "Benin", 
  "2020-09-25", 2325., 0., 6.429, 40., 0., 0., 191.781, 0., 0.53, 3.299, 0., 
  0., 0.96, "", "", "", "", "", "", "", "", "", "", "", "", "", "", "", "", 
  "", "", "", "", "", "", "", "", "", "", 47.22, 1.2123198*^7, 99.11, 18.8, 
  3.244, 1.942, 2064.236, 49.6, 235.848, 0.99, 0.6, 12.3, 11.035, 0.5, 61.77, 
  0.545}, {"BEN", "Africa", "Benin", "2020-09-26", 2325., 0., 6.429, 40., 0., 
  0., 191.781, 0., 0.53, 3.299, 0., 0., 0.96, "", "", "", "", "", "", "", "", 
  "", "", "", "", "", "", "", "", "", "", "", "", "", "", "", "", "", "", 
  47.22, 1.2123198*^7, 99.11, 18.8, 3.244, 1.942, 2064.236, 49.6, 235.848, 
  0.99, 0.6, 12.3, 11.035, 0.5, 61.77, 0.545}, 
 {"BEN", "Africa", "Benin", "2020-09-27", 2340., 15., 8.571, 40., 0., 0., 
  193.018, 1.237, 0.707, 3.299, 0., 0., 0.96, "", "", "", "", "", "", "", "", 
  "", "", "", "", "", "", "", "", "", "", "", "", "", "", "", "", "", "", 
  47.22, 1.2123198*^7, 99.11, 18.8, 3.244, 1.942, 2064.236, 49.6, 235.848, 
  0.99, 0.6, 12.3, 11.035, 0.5, 61.77, 0.545}, 
 {"BEN", "Africa", "Benin", "2020-09-28", 2340., 0., 6.571, 40., 0., 0., 
  193.018, 0., 0.542, 3.299, 0., 0., 0.96, "", "", "", "", "", "", "", "", 
  "", "", "", "", "", "", "", "", "", "", "", "", "", "", "", "", "", "", 
  47.22, 1.2123198*^7, 99.11, 18.8, 3.244, 1.942, 2064.236, 49.6, 235.848, 
  0.99, 0.6, 12.3, 11.035, 0.5, 61.77, 0.545}, 
 {"BEN", "Africa", "Benin", "2020-09-29", 2340., 0., 6.571, 40., 0., 0., 
  193.018, 0., 0.542, 3.299, 0., 0., 0.96, "", "", "", "", "", "", "", "", 
  "", "", "", "", "", "", "", "", "", "", "", "", "", "", "", "", "", "", 
  47.22, 1.2123198*^7, 99.11, 18.8, 3.244, 1.942, 2064.236, 49.6, 235.848, 
  0.99, 0.6, 12.3, 11.035, 0.5, 61.77, 0.545}, 
 {"BEN", "Africa", "Benin", "2020-09-30", 2357., 17., 4.571, 41., 1., 0.143, 
  194.421, 1.402, 0.377, 3.382, 0.082, 0.012, 0.96, "", "", "", "", "", "", 
  "", "", "", "", "", "", "", "", "", "", "", "", "", "", "", "", "", "", "", 
  "", 47.22, 1.2123198*^7, 99.11, 18.8, 3.244, 1.942, 2064.236, 49.6, 
  235.848, 0.99, 0.6, 12.3, 11.035, 0.5, 61.77, 0.545}, 
 {"BEN", "Africa", "Benin", "2020-10-01", 2357., 0., 4.571, 41., 0., 0.143, 
  194.421, 0., 0.377, 3.382, 0., 0.012, 0.96, "", "", "", "", "", "", "", "", 
  "", "", "", "", "", "", "", "", "", "", "", "", "", "", "", "", "", "", 
  47.22, 1.2123198*^7, 99.11, 18.8, 3.244, 1.942, 2064.236, 49.6, 235.848, 
  0.99, 0.6, 12.3, 11.035, 0.5, 61.77, 0.545}, 
 {"BEN", "Africa", "Benin", "2020-10-02", 2357., 0., 4.571, 41., 0., 0.143, 
  194.421, 0., 0.377, 3.382, 0., 0.012, 0.96, "", "", "", "", "", "", "", "", 
  "", "", "", "", "", "", "", "", "", "", "", "", "", "", "", "", "", "", 
  47.22, 1.2123198*^7, 99.11, 18.8, 3.244, 1.942, 2064.236, 49.6, 235.848, 
  0.99, 0.6, 12.3, 11.035, 0.5, 61.77, 0.545}, 
 {"BEN", "Africa", "Benin", "2020-10-03", 2357., 0., 4.571, 41., 0., 0.143, 
  194.421, 0., 0.377, 3.382, 0., 0.012, 0.96, "", "", "", "", "", "", "", "", 
  "", "", "", "", "", "", "", "", "", "", "", "", "", "", "", "", "", "", 
  47.22, 1.2123198*^7, 99.11, 18.8, 3.244, 1.942, 2064.236, 49.6, 235.848, 
  0.99, 0.6, 12.3, 11.035, 0.5, 61.77, 0.545}, 
 {"BEN", "Africa", "Benin", "2020-10-04", 2357., 0., 2.429, 41., 0., 0.143, 
  194.421, 0., 0.2, 3.382, 0., 0.012, 0.96, "", "", "", "", "", "", "", "", 
  "", "", "", "", "", "", "", "", "", "", "", "", "", "", "", "", "", "", 
  47.22, 1.2123198*^7, 99.11, 18.8, 3.244, 1.942, 2064.236, 49.6, 235.848, 
  0.99, 0.6, 12.3, 11.035, 0.5, 61.77, 0.545}, 
 {"BEN", "Africa", "Benin", "2020-10-05", 2357., 0., 2.429, 41., 0., 0.143, 
  194.421, 0., 0.2, 3.382, 0., 0.012, 0.96, "", "", "", "", "", "", "", "", 
  "", "", "", "", "", "", "", "", "", "", "", "", "", "", "", "", "", "", 
  47.22, 1.2123198*^7, 99.11, 18.8, 3.244, 1.942, 2064.236, 49.6, 235.848, 
  0.99, 0.6, 12.3, 11.035, 0.5, 61.77, 0.545}, 
 {"BEN", "Africa", "Benin", "2020-10-06", 2357., 0., 2.429, 41., 0., 0.143, 
  194.421, 0., 0.2, 3.382, 0., 0.012, 0.96, "", "", "", "", "", "", "", "", 
  "", "", "", "", "", "", "", "", "", "", "", "", "", "", "", "", "", "", 
  47.22, 1.2123198*^7, 99.11, 18.8, 3.244, 1.942, 2064.236, 49.6, 235.848, 
  0.99, 0.6, 12.3, 11.035, 0.5, 61.77, 0.545}, 
 {"BEN", "Africa", "Benin", "2020-10-07", 2411., 54., 7.714, 41., 0., 0., 
  198.875, 4.454, 0.636, 3.382, 0., 0., 0.96, "", "", "", "", "", "", "", "", 
  "", "", "", "", "", "", "", "", "", "", "", "", "", "", "", "", "", "", 
  47.22, 1.2123198*^7, 99.11, 18.8, 3.244, 1.942, 2064.236, 49.6, 235.848, 
  0.99, 0.6, 12.3, 11.035, 0.5, 61.77, 0.545}, 
 {"BEN", "Africa", "Benin", "2020-10-08", 2411., 0., 7.714, 41., 0., 0., 
  198.875, 0., 0.636, 3.382, 0., 0., 0.96, "", "", "", "", "", "", "", "", 
  "", "", "", "", "", "", "", "", "", "", "", "", "", "", "", "", "", "", 
  47.22, 1.2123198*^7, 99.11, 18.8, 3.244, 1.942, 2064.236, 49.6, 235.848, 
  0.99, 0.6, 12.3, 11.035, 0.5, 61.77, 0.545}, 
 {"BEN", "Africa", "Benin", "2020-10-09", 2411., 0., 7.714, 41., 0., 0., 
  198.875, 0., 0.636, 3.382, 0., 0., 0.96, "", "", "", "", "", "", "", "", 
  "", "", "", "", "", "", "", "", "", "", "", "", "", "", "", "", "", "", 
  47.22, 1.2123198*^7, 99.11, 18.8, 3.244, 1.942, 2064.236, 49.6, 235.848, 
  0.99, 0.6, 12.3, 11.035, 0.5, 61.77, 0.545}, 
 {"BEN", "Africa", "Benin", "2020-10-10", 2411., 0., 7.714, 41., 0., 0., 
  198.875, 0., 0.636, 3.382, 0., 0., 0.96, "", "", "", "", "", "", "", "", 
  "", "", "", "", "", "", "", "", "", "", "", "", "", "", "", "", "", "", 
  47.22, 1.2123198*^7, 99.11, 18.8, 3.244, 1.942, 2064.236, 49.6, 235.848, 
  0.99, 0.6, 12.3, 11.035, 0.5, 61.77, 0.545}, 
 {"BEN", "Africa", "Benin", "2020-10-11", 2411., 0., 7.714, 41., 0., 0., 
  198.875, 0., 0.636, 3.382, 0., 0., 0.96, "", "", "", "", "", "", "", "", 
  "", "", "", "", "", "", "", "", "", "", "", "", "", "", "", "", "", "", 
  47.22, 1.2123198*^7, 99.11, 18.8, 3.244, 1.942, 2064.236, 49.6, 235.848, 
  0.99, 0.6, 12.3, 11.035, 0.5, 61.77, 0.545}, 
 {"BEN", "Africa", "Benin", "2020-10-12", 2411., 0., 7.714, 41., 0., 0., 
  198.875, 0., 0.636, 3.382, 0., 0., 0.96, "", "", "", "", "", "", "", "", 
  "", "", "", "", "", "", "", "", "", "", "", "", "", "", "", "", "", "", 
  47.22, 1.2123198*^7, 99.11, 18.8, 3.244, 1.942, 2064.236, 49.6, 235.848, 
  0.99, 0.6, 12.3, 11.035, 0.5, 61.77, 0.545}, 
 {"BEN", "Africa", "Benin", "2020-10-13", 2411., 0., 7.714, 41., 0., 0., 
  198.875, 0., 0.636, 3.382, 0., 0., 0.97, "", "", "", "", "", "", "", "", 
  "", "", "", "", "", "", "", "", "", "", "", "", "", "", "", "", "", "", 
  47.22, 1.2123198*^7, 99.11, 18.8, 3.244, 1.942, 2064.236, 49.6, 235.848, 
  0.99, 0.6, 12.3, 11.035, 0.5, 61.77, 0.545}, 
 {"BEN", "Africa", "Benin", "2020-10-14", 2478., 67., 9.571, 41., 0., 0., 
  204.402, 5.527, 0.79, 3.382, 0., 0., 0.97, "", "", "", "", "", "", "", "", 
  "", "", "", "", "", "", "", "", "", "", "", "", "", "", "", "", "", "", 
  47.22, 1.2123198*^7, 99.11, 18.8, 3.244, 1.942, 2064.236, 49.6, 235.848, 
  0.99, 0.6, 12.3, 11.035, 0.5, 61.77, 0.545}, 
 {"BEN", "Africa", "Benin", "2020-10-15", 2496., 18., 12.143, 41., 0., 0., 
  205.886, 1.485, 1.002, 3.382, 0., 0., 0.97, "", "", "", "", "", "", "", "", 
  "", "", "", "", "", "", "", "", "", "", "", "", "", "", "", "", "", "", 
  47.22, 1.2123198*^7, 99.11, 18.8, 3.244, 1.942, 2064.236, 49.6, 235.848, 
  0.99, 0.6, 12.3, 11.035, 0.5, 61.77, 0.545}, 
 {"BEN", "Africa", "Benin", "2020-10-16", 2496., 0., 12.143, 41., 0., 0., 
  205.886, 0., 1.002, 3.382, 0., 0., 0.97, "", "", "", "", "", "", "", "", 
  "", "", "", "", "", "", "", "", "", "", "", "", "", "", "", "", "", "", 
  47.22, 1.2123198*^7, 99.11, 18.8, 3.244, 1.942, 2064.236, 49.6, 235.848, 
  0.99, 0.6, 12.3, 11.035, 0.5, 61.77, 0.545}, 
 {"BEN", "Africa", "Benin", "2020-10-17", 2496., 0., 12.143, 41., 0., 0., 
  205.886, 0., 1.002, 3.382, 0., 0., 0.97, "", "", "", "", "", "", "", "", 
  "", "", "", "", "", "", "", "", "", "", "", "", "", "", "", "", "", "", 
  47.22, 1.2123198*^7, 99.11, 18.8, 3.244, 1.942, 2064.236, 49.6, 235.848, 
  0.99, 0.6, 12.3, 11.035, 0.5, 61.77, 0.545}, 
 {"BEN", "Africa", "Benin", "2020-10-18", 2496., 0., 12.143, 41., 0., 0., 
  205.886, 0., 1.002, 3.382, 0., 0., 0.97, "", "", "", "", "", "", "", "", 
  "", "", "", "", "", "", "", "", "", "", "", "", "", "", "", "", "", "", 
  47.22, 1.2123198*^7, 99.11, 18.8, 3.244, 1.942, 2064.236, 49.6, 235.848, 
  0.99, 0.6, 12.3, 11.035, 0.5, 61.77, 0.545}, 
 {"BEN", "Africa", "Benin", "2020-10-19", 2496., 0., 12.143, 41., 0., 0., 
  205.886, 0., 1.002, 3.382, 0., 0., 0.98, "", "", "", "", "", "", "", "", 
  "", "", "", "", "", "", "", "", "", "", "", "", "", "", "", "", "", "", 
  47.22, 1.2123198*^7, 99.11, 18.8, 3.244, 1.942, 2064.236, 49.6, 235.848, 
  0.99, 0.6, 12.3, 11.035, 0.5, 61.77, 0.545}, 
 {"BEN", "Africa", "Benin", "2020-10-20", 2496., 0., 12.143, 41., 0., 0., 
  205.886, 0., 1.002, 3.382, 0., 0., 0.98, "", "", "", "", "", "", "", "", 
  "", "", "", "", "", "", "", "", "", "", "", "", "", "", "", "", "", "", 
  47.22, 1.2123198*^7, 99.11, 18.8, 3.244, 1.942, 2064.236, 49.6, 235.848, 
  0.99, 0.6, 12.3, 11.035, 0.5, 61.77, 0.545}, 
 {"BEN", "Africa", "Benin", "2020-10-21", 2557., 61., 11.286, 41., 0., 0., 
  210.918, 5.032, 0.931, 3.382, 0., 0., 0.98, "", "", "", "", "", "", "", "", 
  "", "", "", "", "", "", "", "", "", "", "", "", "", "", "", "", "", "", 
  47.22, 1.2123198*^7, 99.11, 18.8, 3.244, 1.942, 2064.236, 49.6, 235.848, 
  0.99, 0.6, 12.3, 11.035, 0.5, 61.77, 0.545}, 
 {"BEN", "Africa", "Benin", "2020-10-22", 2557., 0., 8.714, 41., 0., 0., 
  210.918, 0., 0.719, 3.382, 0., 0., 0.98, "", "", "", "", "", "", "", "", 
  "", "", "", "", "", "", "", "", "", "", "", "", "", "", "", "", "", "", 
  47.22, 1.2123198*^7, 99.11, 18.8, 3.244, 1.942, 2064.236, 49.6, 235.848, 
  0.99, 0.6, 12.3, 11.035, 0.5, 61.77, 0.545}, 
 {"BEN", "Africa", "Benin", "2020-10-23", 2557., 0., 8.714, 41., 0., 0., 
  210.918, 0., 0.719, 3.382, 0., 0., 0.98, "", "", "", "", "", "", "", "", 
  "", "", "", "", "", "", "", "", "", "", "", "", "", "", "", "", "", "", 
  43.52, 1.2123198*^7, 99.11, 18.8, 3.244, 1.942, 2064.236, 49.6, 235.848, 
  0.99, 0.6, 12.3, 11.035, 0.5, 61.77, 0.545}, 
 {"BEN", "Africa", "Benin", "2020-10-24", 2557., 0., 8.714, 41., 0., 0., 
  210.918, 0., 0.719, 3.382, 0., 0., 0.98, "", "", "", "", "", "", "", "", 
  "", "", "", "", "", "", "", "", "", "", "", "", "", "", "", "", "", "", 
  43.52, 1.2123198*^7, 99.11, 18.8, 3.244, 1.942, 2064.236, 49.6, 235.848, 
  0.99, 0.6, 12.3, 11.035, 0.5, 61.77, 0.545}, 
 {"BEN", "Africa", "Benin", "2020-10-25", 2557., 0., 8.714, 41., 0., 0., 
  210.918, 0., 0.719, 3.382, 0., 0., 0.98, "", "", "", "", "", "", "", "", 
  "", "", "", "", "", "", "", "", "", "", "", "", "", "", "", "", "", "", 
  43.52, 1.2123198*^7, 99.11, 18.8, 3.244, 1.942, 2064.236, 49.6, 235.848, 
  0.99, 0.6, 12.3, 11.035, 0.5, 61.77, 0.545}, 
 {"BEN", "Africa", "Benin", "2020-10-26", 2557., 0., 8.714, 41., 0., 0., 
  210.918, 0., 0.719, 3.382, 0., 0., 0.98, "", "", "", "", "", "", "", "", 
  "", "", "", "", "", "", "", "", "", "", "", "", "", "", "", "", "", "", 
  43.52, 1.2123198*^7, 99.11, 18.8, 3.244, 1.942, 2064.236, 49.6, 235.848, 
  0.99, 0.6, 12.3, 11.035, 0.5, 61.77, 0.545}, 
 {"BEN", "Africa", "Benin", "2020-10-27", 2557., 0., 8.714, 41., 0., 0., 
  210.918, 0., 0.719, 3.382, 0., 0., 0.98, "", "", "", "", "", "", "", "", 
  "", "", "", "", "", "", "", "", "", "", "", "", "", "", "", "", "", "", 
  43.52, 1.2123198*^7, 99.11, 18.8, 3.244, 1.942, 2064.236, 49.6, 235.848, 
  0.99, 0.6, 12.3, 11.035, 0.5, 61.77, 0.545}, 
 {"BEN", "Africa", "Benin", "2020-10-28", 2643., 86., 12.286, 41., 0., 0., 
  218.012, 7.094, 1.013, 3.382, 0., 0., 0.98, "", "", "", "", "", "", "", "", 
  "", "", "", "", "", "", "", "", "", "", "", "", "", "", "", "", "", "", 
  43.52, 1.2123198*^7, 99.11, 18.8, 3.244, 1.942, 2064.236, 49.6, 235.848, 
  0.99, 0.6, 12.3, 11.035, 0.5, 61.77, 0.545}, 
 {"BEN", "Africa", "Benin", "2020-10-29", 2643., 0., 12.286, 41., 0., 0., 
  218.012, 0., 1.013, 3.382, 0., 0., 0.98, "", "", "", "", "", "", "", "", 
  "", "", "", "", "", "", "", "", "", "", "", "", "", "", "", "", "", "", 
  43.52, 1.2123198*^7, 99.11, 18.8, 3.244, 1.942, 2064.236, 49.6, 235.848, 
  0.99, 0.6, 12.3, 11.035, 0.5, 61.77, 0.545}, 
 {"BEN", "Africa", "Benin", "2020-10-30", 2643., 0., 12.286, 41., 0., 0., 
  218.012, 0., 1.013, 3.382, 0., 0., 0.98, "", "", "", "", "", "", "", "", 
  "", "", "", "", "", "", "", "", "", "", "", "", "", "", "", "", "", "", 
  43.52, 1.2123198*^7, 99.11, 18.8, 3.244, 1.942, 2064.236, 49.6, 235.848, 
  0.99, 0.6, 12.3, 11.035, 0.5, 61.77, 0.545}, 
 {"BEN", "Africa", "Benin", "2020-10-31", 2643., 0., 12.286, 41., 0., 0., 
  218.012, 0., 1.013, 3.382, 0., 0., 0.99, "", "", "", "", "", "", "", "", 
  "", "", "", "", "", "", "", "", "", "", "", "", "", "", "", "", "", "", 
  43.52, 1.2123198*^7, 99.11, 18.8, 3.244, 1.942, 2064.236, 49.6, 235.848, 
  0.99, 0.6, 12.3, 11.035, 0.5, 61.77, 0.545}, 
 {"BEN", "Africa", "Benin", "2020-11-01", 2683., 40., 18., 41., 0., 0., 
  221.311, 3.299, 1.485, 3.382, 0., 0., 0.99, "", "", "", "", "", "", "", "", 
  "", "", "", "", "", "", "", "", "", "", "", "", "", "", "", "", "", "", 
  31.48, 1.2123198*^7, 99.11, 18.8, 3.244, 1.942, 2064.236, 49.6, 235.848, 
  0.99, 0.6, 12.3, 11.035, 0.5, 61.77, 0.545}, 
 {"BEN", "Africa", "Benin", "2020-11-02", 2683., 0., 18., 41., 0., 0., 
  221.311, 0., 1.485, 3.382, 0., 0., 0.99, "", "", "", "", "", "", "", "", 
  "", "", "", "", "", "", "", "", "", "", "", "", "", "", "", "", "", "", 
  31.48, 1.2123198*^7, 99.11, 18.8, 3.244, 1.942, 2064.236, 49.6, 235.848, 
  0.99, 0.6, 12.3, 11.035, 0.5, 61.77, 0.545}, 
 {"BEN", "Africa", "Benin", "2020-11-03", 2683., 0., 18., 41., 0., 0., 
  221.311, 0., 1.485, 3.382, 0., 0., 0.99, "", "", "", "", "", "", "", "", 
  "", "", "", "", "", "", "", "", "", "", "", "", "", "", "", "", "", "", 
  31.48, 1.2123198*^7, 99.11, 18.8, 3.244, 1.942, 2064.236, 49.6, 235.848, 
  0.99, 0.6, 12.3, 11.035, 0.5, 61.77, 0.545}, 
 {"BEN", "Africa", "Benin", "2020-11-04", 2745., 62., 14.571, 43., 2., 0.286, 
  226.425, 5.114, 1.202, 3.547, 0.165, 0.024, 0.99, "", "", "", "", "", "", 
  "", "", "", "", "", "", "", "", "", "", "", "", "", "", "", "", "", "", "", 
  "", 31.48, 1.2123198*^7, 99.11, 18.8, 3.244, 1.942, 2064.236, 49.6, 
  235.848, 0.99, 0.6, 12.3, 11.035, 0.5, 61.77, 0.545}, 
 {"BEN", "Africa", "Benin", "2020-11-05", 2745., 0., 14.571, 43., 0., 0.286, 
  226.425, 0., 1.202, 3.547, 0., 0.024, 0.99, "", "", "", "", "", "", "", "", 
  "", "", "", "", "", "", "", "", "", "", "", "", "", "", "", "", "", "", 
  31.48, 1.2123198*^7, 99.11, 18.8, 3.244, 1.942, 2064.236, 49.6, 235.848, 
  0.99, 0.6, 12.3, 11.035, 0.5, 61.77, 0.545}, 
 {"BEN", "Africa", "Benin", "2020-11-06", 2745., 0., 14.571, 43., 0., 0.286, 
  226.425, 0., 1.202, 3.547, 0., 0.024, 0.98, "", "", "", "", "", "", "", "", 
  "", "", "", "", "", "", "", "", "", "", "", "", "", "", "", "", "", "", 
  31.48, 1.2123198*^7, 99.11, 18.8, 3.244, 1.942, 2064.236, 49.6, 235.848, 
  0.99, 0.6, 12.3, 11.035, 0.5, 61.77, 0.545}, 
 {"BEN", "Africa", "Benin", "2020-11-07", 2745., 0., 14.571, 43., 0., 0.286, 
  226.425, 0., 1.202, 3.547, 0., 0.024, 0.98, "", "", "", "", "", "", "", "", 
  "", "", "", "", "", "", "", "", "", "", "", "", "", "", "", "", "", "", 
  31.48, 1.2123198*^7, 99.11, 18.8, 3.244, 1.942, 2064.236, 49.6, 235.848, 
  0.99, 0.6, 12.3, 11.035, 0.5, 61.77, 0.545}, 
 {"BEN", "Africa", "Benin", "2020-11-08", 2745., 0., 8.857, 43., 0., 0.286, 
  226.425, 0., 0.731, 3.547, 0., 0.024, 0.98, "", "", "", "", "", "", "", "", 
  "", "", "", "", "", "", "", "", "", "", "", "", "", "", "", "", "", "", 
  31.48, 1.2123198*^7, 99.11, 18.8, 3.244, 1.942, 2064.236, 49.6, 235.848, 
  0.99, 0.6, 12.3, 11.035, 0.5, 61.77, 0.545}, 
 {"BEN", "Africa", "Benin", "2020-11-09", 2781., 36., 14., 43., 0., 0.286, 
  229.395, 2.97, 1.155, 3.547, 0., 0.024, 0.99, "", "", "", "", "", "", "", 
  "", "", "", "", "", "", "", "", "", "", "", "", "", "", "", "", "", "", "", 
  40.74, 1.2123198*^7, 99.11, 18.8, 3.244, 1.942, 2064.236, 49.6, 235.848, 
  0.99, 0.6, 12.3, 11.035, 0.5, 61.77, 0.545}, 
 {"BEN", "Africa", "Benin", "2020-11-10", 2781., 0., 14., 43., 0., 0.286, 
  229.395, 0., 1.155, 3.547, 0., 0.024, 0.98, "", "", "", "", "", "", "", "", 
  "", "", "", "", "", "", "", "", "", "", "", "", "", "", "", "", "", "", 
  40.74, 1.2123198*^7, 99.11, 18.8, 3.244, 1.942, 2064.236, 49.6, 235.848, 
  0.99, 0.6, 12.3, 11.035, 0.5, 61.77, 0.545}, 
 {"BEN", "Africa", "Benin", "2020-11-11", 2844., 63., 14.143, 43., 0., 0., 
  234.592, 5.197, 1.167, 3.547, 0., 0., 0.98, "", "", "", "", "", "", "", "", 
  "", "", "", "", "", "", "", "", "", "", "", "", "", "", "", "", "", "", 
  40.74, 1.2123198*^7, 99.11, 18.8, 3.244, 1.942, 2064.236, 49.6, 235.848, 
  0.99, 0.6, 12.3, 11.035, 0.5, 61.77, 0.545}, 
 {"BEN", "Africa", "Benin", "2020-11-12", 2844., 0., 14.143, 43., 0., 0., 
  234.592, 0., 1.167, 3.547, 0., 0., 0.98, "", "", "", "", "", "", "", "", 
  "", "", "", "", "", "", "", "", "", "", "", "", "", "", "", "", "", "", 
  40.74, 1.2123198*^7, 99.11, 18.8, 3.244, 1.942, 2064.236, 49.6, 235.848, 
  0.99, 0.6, 12.3, 11.035, 0.5, 61.77, 0.545}, 
 {"BEN", "Africa", "Benin", "2020-11-13", 2844., 0., 14.143, 43., 0., 0., 
  234.592, 0., 1.167, 3.547, 0., 0., 0.98, "", "", "", "", "", "", "", "", 
  "", "", "", "", "", "", "", "", "", "", "", "", "", "", "", "", "", "", 
  40.74, 1.2123198*^7, 99.11, 18.8, 3.244, 1.942, 2064.236, 49.6, 235.848, 
  0.99, 0.6, 12.3, 11.035, 0.5, 61.77, 0.545}, 
 {"BEN", "Africa", "Benin", "2020-11-14", 2844., 0., 14.143, 43., 0., 0., 
  234.592, 0., 1.167, 3.547, 0., 0., 0.98, "", "", "", "", "", "", "", "", 
  "", "", "", "", "", "", "", "", "", "", "", "", "", "", "", "", "", "", 
  40.74, 1.2123198*^7, 99.11, 18.8, 3.244, 1.942, 2064.236, 49.6, 235.848, 
  0.99, 0.6, 12.3, 11.035, 0.5, 61.77, 0.545}, 
 {"BEN", "Africa", "Benin", "2020-11-15", 2844., 0., 14.143, 43., 0., 0., 
  234.592, 0., 1.167, 3.547, 0., 0., 0.98, "", "", "", "", "", "", "", "", 
  "", "", "", "", "", "", "", "", "", "", "", "", "", "", "", "", "", "", 
  40.74, 1.2123198*^7, 99.11, 18.8, 3.244, 1.942, 2064.236, 49.6, 235.848, 
  0.99, 0.6, 12.3, 11.035, 0.5, 61.77, 0.545}, 
 {"BEN", "Africa", "Benin", "2020-11-16", 2884., 40., 14.714, 43., 0., 0., 
  237.891, 3.299, 1.214, 3.547, 0., 0., 0.98, "", "", "", "", "", "", "", "", 
  "", "", "", "", "", "", "", "", "", "", "", "", "", "", "", "", "", "", 
  40.74, 1.2123198*^7, 99.11, 18.8, 3.244, 1.942, 2064.236, 49.6, 235.848, 
  0.99, 0.6, 12.3, 11.035, 0.5, 61.77, 0.545}, 
 {"BEN", "Africa", "Benin", "2020-11-17", 2884., 0., 14.714, 43., 0., 0., 
  237.891, 0., 1.214, 3.547, 0., 0., 0.98, "", "", "", "", "", "", "", "", 
  "", "", "", "", "", "", "", "", "", "", "", "", "", "", "", "", "", "", 
  40.74, 1.2123198*^7, 99.11, 18.8, 3.244, 1.942, 2064.236, 49.6, 235.848, 
  0.99, 0.6, 12.3, 11.035, 0.5, 61.77, 0.545}, 
 {"BEN", "Africa", "Benin", "2020-11-18", 2916., 32., 10.286, 43., 0., 0., 
  240.531, 2.64, 0.848, 3.547, 0., 0., 0.97, "", "", "", "", "", "", "", "", 
  "", "", "", "", "", "", "", "", "", "", "", "", "", "", "", "", "", "", 
  40.74, 1.2123198*^7, 99.11, 18.8, 3.244, 1.942, 2064.236, 49.6, 235.848, 
  0.99, 0.6, 12.3, 11.035, 0.5, 61.77, 0.545}, 
 {"BEN", "Africa", "Benin", "2020-11-19", 2916., 0., 10.286, 43., 0., 0., 
  240.531, 0., 0.848, 3.547, 0., 0., 0.97, "", "", "", "", "", "", "", "", 
  "", "", "", "", "", "", "", "", "", "", "", "", "", "", "", "", "", "", 
  40.74, 1.2123198*^7, 99.11, 18.8, 3.244, 1.942, 2064.236, 49.6, 235.848, 
  0.99, 0.6, 12.3, 11.035, 0.5, 61.77, 0.545}, 
 {"BEN", "Africa", "Benin", "2020-11-20", 2916., 0., 10.286, 43., 0., 0., 
  240.531, 0., 0.848, 3.547, 0., 0., 0.97, "", "", "", "", "", "", "", "", 
  "", "", "", "", "", "", "", "", "", "", "", "", "", "", "", "", "", "", 
  40.74, 1.2123198*^7, 99.11, 18.8, 3.244, 1.942, 2064.236, 49.6, 235.848, 
  0.99, 0.6, 12.3, 11.035, 0.5, 61.77, 0.545}, 
 {"BEN", "Africa", "Benin", "2020-11-21", 2916., 0., 10.286, 43., 0., 0., 
  240.531, 0., 0.848, 3.547, 0., 0., 0.97, "", "", "", "", "", "", "", "", 
  "", "", "", "", "", "", "", "", "", "", "", "", "", "", "", "", "", "", 
  40.74, 1.2123198*^7, 99.11, 18.8, 3.244, 1.942, 2064.236, 49.6, 235.848, 
  0.99, 0.6, 12.3, 11.035, 0.5, 61.77, 0.545}, 
 {"BEN", "Africa", "Benin", "2020-11-22", 2916., 0., 10.286, 43., 0., 0., 
  240.531, 0., 0.848, 3.547, 0., 0., 0.97, "", "", "", "", "", "", "", "", 
  "", "", "", "", "", "", "", "", "", "", "", "", "", "", "", "", "", "", 
  40.74, 1.2123198*^7, 99.11, 18.8, 3.244, 1.942, 2064.236, 49.6, 235.848, 
  0.99, 0.6, 12.3, 11.035, 0.5, 61.77, 0.545}, 
 {"BEN", "Africa", "Benin", "2020-11-23", 2916., 0., 4.571, 43., 0., 0., 
  240.531, 0., 0.377, 3.547, 0., 0., 0.97, "", "", "", "", "", "", "", "", 
  "", "", "", "", "", "", "", "", "", "", "", "", "", "", "", "", "", "", 
  40.74, 1.2123198*^7, 99.11, 18.8, 3.244, 1.942, 2064.236, 49.6, 235.848, 
  0.99, 0.6, 12.3, 11.035, 0.5, 61.77, 0.545}, 
 {"BEN", "Africa", "Benin", "2020-11-24", 2916., 0., 4.571, 43., 0., 0., 
  240.531, 0., 0.377, 3.547, 0., 0., 0.97, "", "", "", "", "", "", "", "", 
  "", "", "", "", "", "", "", "", "", "", "", "", "", "", "", "", "", "", 
  40.74, 1.2123198*^7, 99.11, 18.8, 3.244, 1.942, 2064.236, 49.6, 235.848, 
  0.99, 0.6, 12.3, 11.035, 0.5, 61.77, 0.545}, 
 {"BEN", "Africa", "Benin", "2020-11-25", 2974., 58., 8.286, 43., 0., 0., 
  245.315, 4.784, 0.683, 3.547, 0., 0., 0.97, "", "", "", "", "", "", "", "", 
  "", "", "", "", "", "", "", "", "", "", "", "", "", "", "", "", "", "", 
  40.74, 1.2123198*^7, 99.11, 18.8, 3.244, 1.942, 2064.236, 49.6, 235.848, 
  0.99, 0.6, 12.3, 11.035, 0.5, 61.77, 0.545}, 
 {"BEN", "Africa", "Benin", "2020-11-26", 2974., 0., 8.286, 43., 0., 0., 
  245.315, 0., 0.683, 3.547, 0., 0., 0.97, "", "", "", "", "", "", "", "", 
  "", "", "", "", "", "", "", "", "", "", "", "", "", "", "", "", "", "", 
  40.74, 1.2123198*^7, 99.11, 18.8, 3.244, 1.942, 2064.236, 49.6, 235.848, 
  0.99, 0.6, 12.3, 11.035, 0.5, 61.77, 0.545}, 
 {"BEN", "Africa", "Benin", "2020-11-27", 2974., 0., 8.286, 43., 0., 0., 
  245.315, 0., 0.683, 3.547, 0., 0., 0.96, "", "", "", "", "", "", "", "", 
  "", "", "", "", "", "", "", "", "", "", "", "", "", "", "", "", "", "", 
  40.74, 1.2123198*^7, 99.11, 18.8, 3.244, 1.942, 2064.236, 49.6, 235.848, 
  0.99, 0.6, 12.3, 11.035, 0.5, 61.77, 0.545}, 
 {"BEN", "Africa", "Benin", "2020-11-28", 2974., 0., 8.286, 43., 0., 0., 
  245.315, 0., 0.683, 3.547, 0., 0., 0.96, "", "", "", "", "", "", "", "", 
  "", "", "", "", "", "", "", "", "", "", "", "", "", "", "", "", "", "", 
  40.74, 1.2123198*^7, 99.11, 18.8, 3.244, 1.942, 2064.236, 49.6, 235.848, 
  0.99, 0.6, 12.3, 11.035, 0.5, 61.77, 0.545}, 
 {"BEN", "Africa", "Benin", "2020-11-29", 2974., 0., 8.286, 43., 0., 0., 
  245.315, 0., 0.683, 3.547, 0., 0., 0.96, "", "", "", "", "", "", "", "", 
  "", "", "", "", "", "", "", "", "", "", "", "", "", "", "", "", "", "", 
  40.74, 1.2123198*^7, 99.11, 18.8, 3.244, 1.942, 2064.236, 49.6, 235.848, 
  0.99, 0.6, 12.3, 11.035, 0.5, 61.77, 0.545}, 
 {"BEN", "Africa", "Benin", "2020-11-30", 3015., 41., 14.143, 43., 0., 0., 
  248.697, 3.382, 1.167, 3.547, 0., 0., 0.95, "", "", "", "", "", "", "", "", 
  "", "", "", "", "", "", "", "", "", "", "", "", "", "", "", "", "", "", 
  40.74, 1.2123198*^7, 99.11, 18.8, 3.244, 1.942, 2064.236, 49.6, 235.848, 
  0.99, 0.6, 12.3, 11.035, 0.5, 61.77, 0.545}, 
 {"BEN", "Africa", "Benin", "2020-12-01", 3015., 0., 14.143, 43., 0., 0., 
  248.697, 0., 1.167, 3.547, 0., 0., 0.95, "", "", "", "", "", "", "", "", 
  "", "", "", "", "", "", "", "", "", "", "", "", "", "", "", "", "", "", 
  40.74, 1.2123198*^7, 99.11, 18.8, 3.244, 1.942, 2064.236, 49.6, 235.848, 
  0.99, 0.6, 12.3, 11.035, 0.5, 61.77, 0.545}, 
 {"BEN", "Africa", "Benin", "2020-12-02", 3055., 40., 11.571, 44., 1., 0.143, 
  251.996, 3.299, 0.954, 3.629, 0.082, 0.012, 0.94, "", "", "", "", "", "", 
  "", "", "", "", "", "", "", "", "", "", "", "", "", "", "", "", "", "", "", 
  "", 40.74, 1.2123198*^7, 99.11, 18.8, 3.244, 1.942, 2064.236, 49.6, 
  235.848, 0.99, 0.6, 12.3, 11.035, 0.5, 61.77, 0.545}, 
 {"BEN", "Africa", "Benin", "2020-12-03", 3055., 0., 11.571, 44., 0., 0.143, 
  251.996, 0., 0.954, 3.629, 0., 0.012, 0.94, "", "", "", "", "", "", "", "", 
  "", "", "", "", "", "", "", "", "", "", "", "", "", "", "", "", "", "", 
  40.74, 1.2123198*^7, 99.11, 18.8, 3.244, 1.942, 2064.236, 49.6, 235.848, 
  0.99, 0.6, 12.3, 11.035, 0.5, 61.77, 0.545}, 
 {"BEN", "Africa", "Benin", "2020-12-04", 3055., 0., 11.571, 44., 0., 0.143, 
  251.996, 0., 0.954, 3.629, 0., 0.012, 0.94, "", "", "", "", "", "", "", "", 
  "", "", "", "", "", "", "", "", "", "", "", "", "", "", "", "", "", "", 
  40.74, 1.2123198*^7, 99.11, 18.8, 3.244, 1.942, 2064.236, 49.6, 235.848, 
  0.99, 0.6, 12.3, 11.035, 0.5, 61.77, 0.545}, 
 {"BEN", "Africa", "Benin", "2020-12-05", 3055., 0., 11.571, 44., 0., 0.143, 
  251.996, 0., 0.954, 3.629, 0., 0.012, 0.93, "", "", "", "", "", "", "", "", 
  "", "", "", "", "", "", "", "", "", "", "", "", "", "", "", "", "", "", 
  40.74, 1.2123198*^7, 99.11, 18.8, 3.244, 1.942, 2064.236, 49.6, 235.848, 
  0.99, 0.6, 12.3, 11.035, 0.5, 61.77, 0.545}, 
 {"BEN", "Africa", "Benin", "2020-12-06", 3055., 0., 11.571, 44., 0., 0.143, 
  251.996, 0., 0.954, 3.629, 0., 0.012, 0.93, "", "", "", "", "", "", "", "", 
  "", "", "", "", "", "", "", "", "", "", "", "", "", "", "", "", "", "", 
  40.74, 1.2123198*^7, 99.11, 18.8, 3.244, 1.942, 2064.236, 49.6, 235.848, 
  0.99, 0.6, 12.3, 11.035, 0.5, 61.77, 0.545}, 
 {"BEN", "Africa", "Benin", "2020-12-07", 3073., 18., 8.286, 44., 0., 0.143, 
  253.481, 1.485, 0.683, 3.629, 0., 0.012, 0.92, "", "", "", "", "", "", "", 
  "", "", "", "", "", "", "", "", "", "", "", "", "", "", "", "", "", "", "", 
  40.74, 1.2123198*^7, 99.11, 18.8, 3.244, 1.942, 2064.236, 49.6, 235.848, 
  0.99, 0.6, 12.3, 11.035, 0.5, 61.77, 0.545}, 
 {"BEN", "Africa", "Benin", "2020-12-08", 3073., 0., 8.286, 44., 0., 0.143, 
  253.481, 0., 0.683, 3.629, 0., 0.012, 0.92, "", "", "", "", "", "", "", "", 
  "", "", "", "", "", "", "", "", "", "", "", "", "", "", "", "", "", "", 
  40.74, 1.2123198*^7, 99.11, 18.8, 3.244, 1.942, 2064.236, 49.6, 235.848, 
  0.99, 0.6, 12.3, 11.035, 0.5, 61.77, 0.545}, 
 {"BEN", "Africa", "Benin", "2020-12-09", 3090., 17., 5., 44., 0., 0., 
  254.883, 1.402, 0.412, 3.629, 0., 0., 0.92, "", "", "", "", "", "", "", "", 
  "", "", "", "", "", "", "", "", "", "", "", "", "", "", "", "", "", "", 
  40.74, 1.2123198*^7, 99.11, 18.8, 3.244, 1.942, 2064.236, 49.6, 235.848, 
  0.99, 0.6, 12.3, 11.035, 0.5, 61.77, 0.545}, 
 {"BEN", "Africa", "Benin", "2020-12-10", 3090., 0., 5., 44., 0., 0., 
  254.883, 0., 0.412, 3.629, 0., 0., 0.91, "", "", "", "", "", "", "", "", 
  "", "", "", "", "", "", "", "", "", "", "", "", "", "", "", "", "", "", 
  40.74, 1.2123198*^7, 99.11, 18.8, 3.244, 1.942, 2064.236, 49.6, 235.848, 
  0.99, 0.6, 12.3, 11.035, 0.5, 61.77, 0.545}, 
 {"BEN", "Africa", "Benin", "2020-12-11", 3090., 0., 5., 44., 0., 0., 
  254.883, 0., 0.412, 3.629, 0., 0., 0.91, "", "", "", "", "", "", "", "", 
  "", "", "", "", "", "", "", "", "", "", "", "", "", "", "", "", "", "", 
  40.74, 1.2123198*^7, 99.11, 18.8, 3.244, 1.942, 2064.236, 49.6, 235.848, 
  0.99, 0.6, 12.3, 11.035, 0.5, 61.77, 0.545}, 
 {"BEN", "Africa", "Benin", "2020-12-12", 3090., 0., 5., 44., 0., 0., 
  254.883, 0., 0.412, 3.629, 0., 0., 0.91, "", "", "", "", "", "", "", "", 
  "", "", "", "", "", "", "", "", "", "", "", "", "", "", "", "", "", "", 
  40.74, 1.2123198*^7, 99.11, 18.8, 3.244, 1.942, 2064.236, 49.6, 235.848, 
  0.99, 0.6, 12.3, 11.035, 0.5, 61.77, 0.545}, 
 {"BEN", "Africa", "Benin", "2020-12-13", 3090., 0., 5., 44., 0., 0., 
  254.883, 0., 0.412, 3.629, 0., 0., 0.9, "", "", "", "", "", "", "", "", "", 
  "", "", "", "", "", "", "", "", "", "", "", "", "", "", "", "", "", 40.74, 
  1.2123198*^7, 99.11, 18.8, 3.244, 1.942, 2064.236, 49.6, 235.848, 0.99, 
  0.6, 12.3, 11.035, 0.5, 61.77, 0.545}, {"BEN", "Africa", "Benin", 
  "2020-12-14", 3090., 0., 2.429, 44., 0., 0., 254.883, 0., 0.2, 3.629, 0., 
  0., 0.9, "", "", "", "", "", "", "", "", "", "", "", "", "", "", "", "", 
  "", "", "", "", "", "", "", "", "", "", 40.74, 1.2123198*^7, 99.11, 18.8, 
  3.244, 1.942, 2064.236, 49.6, 235.848, 0.99, 0.6, 12.3, 11.035, 0.5, 61.77, 
  0.545}, {"BEN", "Africa", "Benin", "2020-12-15", 3090., 0., 2.429, 44., 0., 
  0., 254.883, 0., 0.2, 3.629, 0., 0., 0.9, "", "", "", "", "", "", "", "", 
  "", "", "", "", "", "", "", "", "", "", "", "", "", "", "", "", "", "", 
  35.19, 1.2123198*^7, 99.11, 18.8, 3.244, 1.942, 2064.236, 49.6, 235.848, 
  0.99, 0.6, 12.3, 11.035, 0.5, 61.77, 0.545}, 
 {"BEN", "Africa", "Benin", "2020-12-16", 3152., 62., 8.857, 44., 0., 0., 
  259.997, 5.114, 0.731, 3.629, 0., 0., 0.9, "", "", "", "", "", "", "", "", 
  "", "", "", "", "", "", "", "", "", "", "", "", "", "", "", "", "", "", 
  35.19, 1.2123198*^7, 99.11, 18.8, 3.244, 1.942, 2064.236, 49.6, 235.848, 
  0.99, 0.6, 12.3, 11.035, 0.5, 61.77, 0.545}, 
 {"BEN", "Africa", "Benin", "2020-12-17", 3152., 0., 8.857, 44., 0., 0., 
  259.997, 0., 0.731, 3.629, 0., 0., 0.9, "", "", "", "", "", "", "", "", "", 
  "", "", "", "", "", "", "", "", "", "", "", "", "", "", "", "", "", 35.19, 
  1.2123198*^7, 99.11, 18.8, 3.244, 1.942, 2064.236, 49.6, 235.848, 0.99, 
  0.6, 12.3, 11.035, 0.5, 61.77, 0.545}, {"BEN", "Africa", "Benin", 
  "2020-12-18", 3152., 0., 8.857, 44., 0., 0., 259.997, 0., 0.731, 3.629, 0., 
  0., 0.89, "", "", "", "", "", "", "", "", "", "", "", "", "", "", "", "", 
  "", "", "", "", "", "", "", "", "", "", 35.19, 1.2123198*^7, 99.11, 18.8, 
  3.244, 1.942, 2064.236, 49.6, 235.848, 0.99, 0.6, 12.3, 11.035, 0.5, 61.77, 
  0.545}, {"BEN", "Africa", "Benin", "2020-12-19", 3152., 0., 8.857, 44., 0., 
  0., 259.997, 0., 0.731, 3.629, 0., 0., 0.89, "", "", "", "", "", "", "", 
  "", "", "", "", "", "", "", "", "", "", "", "", "", "", "", "", "", "", "", 
  35.19, 1.2123198*^7, 99.11, 18.8, 3.244, 1.942, 2064.236, 49.6, 235.848, 
  0.99, 0.6, 12.3, 11.035, 0.5, 61.77, 0.545}, 
 {"BEN", "Africa", "Benin", "2020-12-20", 3167., 15., 11., 44., 0., 0., 
  261.235, 1.237, 0.907, 3.629, 0., 0., 0.89, "", "", "", "", "", "", "", "", 
  "", "", "", "", "", "", "", "", "", "", "", "", "", "", "", "", "", "", 
  35.19, 1.2123198*^7, 99.11, 18.8, 3.244, 1.942, 2064.236, 49.6, 235.848, 
  0.99, 0.6, 12.3, 11.035, 0.5, 61.77, 0.545}, 
 {"BEN", "Africa", "Benin", "2020-12-21", 3167., 0., 11., 44., 0., 0., 
  261.235, 0., 0.907, 3.629, 0., 0., 0.89, "", "", "", "", "", "", "", "", 
  "", "", "", "", "", "", "", "", "", "", "", "", "", "", "", "", "", "", 
  35.19, 1.2123198*^7, 99.11, 18.8, 3.244, 1.942, 2064.236, 49.6, 235.848, 
  0.99, 0.6, 12.3, 11.035, 0.5, 61.77, 0.545}, 
 {"BEN", "Africa", "Benin", "2020-12-22", 3167., 0., 11., 44., 0., 0., 
  261.235, 0., 0.907, 3.629, 0., 0., 0.88, "", "", "", "", "", "", "", "", 
  "", "", "", "", "", "", "", "", "", "", "", "", "", "", "", "", "", "", 
  35.19, 1.2123198*^7, 99.11, 18.8, 3.244, 1.942, 2064.236, 49.6, 235.848, 
  0.99, 0.6, 12.3, 11.035, 0.5, 61.77, 0.545}, 
 {"BEN", "Africa", "Benin", "2020-12-23", 3205., 38., 7.571, 44., 0., 0., 
  264.369, 3.134, 0.625, 3.629, 0., 0., 0.88, "", "", "", "", "", "", "", "", 
  "", "", "", "", "", "", "", "", "", "", "", "", "", "", "", "", "", "", 
  35.19, 1.2123198*^7, 99.11, 18.8, 3.244, 1.942, 2064.236, 49.6, 235.848, 
  0.99, 0.6, 12.3, 11.035, 0.5, 61.77, 0.545}, 
 {"BEN", "Africa", "Benin", "2020-12-24", 3205., 0., 7.571, 44., 0., 0., 
  264.369, 0., 0.625, 3.629, 0., 0., 0.88, "", "", "", "", "", "", "", "", 
  "", "", "", "", "", "", "", "", "", "", "", "", "", "", "", "", "", "", 
  35.19, 1.2123198*^7, 99.11, 18.8, 3.244, 1.942, 2064.236, 49.6, 235.848, 
  0.99, 0.6, 12.3, 11.035, 0.5, 61.77, 0.545}, 
 {"BEN", "Africa", "Benin", "2020-12-25", 3205., 0., 7.571, 44., 0., 0., 
  264.369, 0., 0.625, 3.629, 0., 0., 0.88, "", "", "", "", "", "", "", "", 
  "", "", "", "", "", "", "", "", "", "", "", "", "", "", "", "", "", "", 
  35.19, 1.2123198*^7, 99.11, 18.8, 3.244, 1.942, 2064.236, 49.6, 235.848, 
  0.99, 0.6, 12.3, 11.035, 0.5, 61.77, 0.545}, 
 {"BEN", "Africa", "Benin", "2020-12-26", 3205., 0., 7.571, 44., 0., 0., 
  264.369, 0., 0.625, 3.629, 0., 0., 0.87, "", "", "", "", "", "", "", "", 
  "", "", "", "", "", "", "", "", "", "", "", "", "", "", "", "", "", "", 
  35.19, 1.2123198*^7, 99.11, 18.8, 3.244, 1.942, 2064.236, 49.6, 235.848, 
  0.99, 0.6, 12.3, 11.035, 0.5, 61.77, 0.545}, 
 {"BEN", "Africa", "Benin", "2020-12-27", 3205., 0., 5.429, 44., 0., 0., 
  264.369, 0., 0.448, 3.629, 0., 0., 0.87, "", "", "", "", "", "", "", "", 
  "", "", "", "", "", "", "", "", "", "", "", "", "", "", "", "", "", "", 
  35.19, 1.2123198*^7, 99.11, 18.8, 3.244, 1.942, 2064.236, 49.6, 235.848, 
  0.99, 0.6, 12.3, 11.035, 0.5, 61.77, 0.545}, 
 {"BEN", "Africa", "Benin", "2020-12-28", 3205., 0., 5.429, 44., 0., 0., 
  264.369, 0., 0.448, 3.629, 0., 0., 0.87, "", "", "", "", "", "", "", "", 
  "", "", "", "", "", "", "", "", "", "", "", "", "", "", "", "", "", "", 
  35.19, 1.2123198*^7, 99.11, 18.8, 3.244, 1.942, 2064.236, 49.6, 235.848, 
  0.99, 0.6, 12.3, 11.035, 0.5, 61.77, 0.545}, 
 {"BEN", "Africa", "Benin", "2020-12-29", 3205., 0., 5.429, 44., 0., 0., 
  264.369, 0., 0.448, 3.629, 0., 0., 0.87, "", "", "", "", "", "", "", "", 
  "", "", "", "", "", "", "", "", "", "", "", "", "", "", "", "", "", "", 
  35.19, 1.2123198*^7, 99.11, 18.8, 3.244, 1.942, 2064.236, 49.6, 235.848, 
  0.99, 0.6, 12.3, 11.035, 0.5, 61.77, 0.545}, 
 {"BEN", "Africa", "Benin", "2020-12-30", 3251., 46., 6.571, 44., 0., 0., 
  268.164, 3.794, 0.542, 3.629, 0., 0., 0.86, "", "", "", "", "", "", "", "", 
  "", "", "", "", "", "", "", "", "", "", "", "", "", "", "", "", "", "", 
  35.19, 1.2123198*^7, 99.11, 18.8, 3.244, 1.942, 2064.236, 49.6, 235.848, 
  0.99, 0.6, 12.3, 11.035, 0.5, 61.77, 0.545}, 
 {"BEN", "Africa", "Benin", "2020-12-31", 3251., 0., 6.571, 44., 0., 0., 
  268.164, 0., 0.542, 3.629, 0., 0., 0.86, "", "", "", "", "", "", "", "", 
  "", "", "", "", "", "", "", "", "", "", "", "", "", "", "", "", "", "", 
  35.19, 1.2123198*^7, 99.11, 18.8, 3.244, 1.942, 2064.236, 49.6, 235.848, 
  0.99, 0.6, 12.3, 11.035, 0.5, 61.77, 0.545}, 
 {"BEN", "Africa", "Benin", "2021-01-01", 3251., 0., 6.571, 44., 0., 0., 
  268.164, 0., 0.542, 3.629, 0., 0., 0.86, "", "", "", "", "", "", "", "", 
  "", "", "", "", "", "", "", "", "", "", "", "", "", "", "", "", "", "", 
  35.19, 1.2123198*^7, 99.11, 18.8, 3.244, 1.942, 2064.236, 49.6, 235.848, 
  0.99, 0.6, 12.3, 11.035, 0.5, 61.77, 0.545}, 
 {"BEN", "Africa", "Benin", "2021-01-02", 3251., 0., 6.571, 44., 0., 0., 
  268.164, 0., 0.542, 3.629, 0., 0., 0.86, "", "", "", "", "", "", "", "", 
  "", "", "", "", "", "", "", "", "", "", "", "", "", "", "", "", "", "", 
  35.19, 1.2123198*^7, 99.11, 18.8, 3.244, 1.942, 2064.236, 49.6, 235.848, 
  0.99, 0.6, 12.3, 11.035, 0.5, 61.77, 0.545}, 
 {"BEN", "Africa", "Benin", "2021-01-03", 3251., 0., 6.571, 44., 0., 0., 
  268.164, 0., 0.542, 3.629, 0., 0., 0.86, "", "", "", "", "", "", "", "", 
  "", "", "", "", "", "", "", "", "", "", "", "", "", "", "", "", "", "", 
  35.19, 1.2123198*^7, 99.11, 18.8, 3.244, 1.942, 2064.236, 49.6, 235.848, 
  0.99, 0.6, 12.3, 11.035, 0.5, 61.77, 0.545}, 
 {"BEN", "Africa", "Benin", "2021-01-04", 3251., 0., 6.571, 44., 0., 0., 
  268.164, 0., 0.542, 3.629, 0., 0., 0.85, "", "", "", "", "", "", "", "", 
  "", "", "", "", "", "", "", "", "", "", "", "", "", "", "", "", "", "", 
  35.19, 1.2123198*^7, 99.11, 18.8, 3.244, 1.942, 2064.236, 49.6, 235.848, 
  0.99, 0.6, 12.3, 11.035, 0.5, 61.77, 0.545}, 
 {"BEN", "Africa", "Benin", "2021-01-05", 3304., 53., 14.143, 44., 0., 0., 
  272.535, 4.372, 1.167, 3.629, 0., 0., 0.85, "", "", "", "", "", "", "", "", 
  "", "", "", "", "", "", "", "", "", "", "", "", "", "", "", "", "", "", 
  35.19, 1.2123198*^7, 99.11, 18.8, 3.244, 1.942, 2064.236, 49.6, 235.848, 
  0.99, 0.6, 12.3, 11.035, 0.5, 61.77, 0.545}, 
 {"BEN", "Africa", "Benin", "2021-01-06", 3304., 0., 7.571, 44., 0., 0., 
  272.535, 0., 0.625, 3.629, 0., 0., 0.85, "", "", "", "", "", "", "", "", 
  "", "", "", "", "", "", "", "", "", "", "", "", "", "", "", "", "", "", 
  35.19, 1.2123198*^7, 99.11, 18.8, 3.244, 1.942, 2064.236, 49.6, 235.848, 
  0.99, 0.6, 12.3, 11.035, 0.5, 61.77, 0.545}, 
 {"BEN", "Africa", "Benin", "2021-01-07", 3304., 0., 7.571, 44., 0., 0., 
  272.535, 0., 0.625, 3.629, 0., 0., 0.85, "", "", "", "", "", "", "", "", 
  "", "", "", "", "", "", "", "", "", "", "", "", "", "", "", "", "", "", 
  35.19, 1.2123198*^7, 99.11, 18.8, 3.244, 1.942, 2064.236, 49.6, 235.848, 
  0.99, 0.6, 12.3, 11.035, 0.5, 61.77, 0.545}, 
 {"BEN", "Africa", "Benin", "2021-01-08", 3304., 0., 7.571, 44., 0., 0., 
  272.535, 0., 0.625, 3.629, 0., 0., 0.86, "", "", "", "", "", "", "", "", 
  "", "", "", "", "", "", "", "", "", "", "", "", "", "", "", "", "", "", 
  35.19, 1.2123198*^7, 99.11, 18.8, 3.244, 1.942, 2064.236, 49.6, 235.848, 
  0.99, 0.6, 12.3, 11.035, 0.5, 61.77, 0.545}, 
 {"BEN", "Africa", "Benin", "2021-01-09", 3304., 0., 7.571, 44., 0., 0., 
  272.535, 0., 0.625, 3.629, 0., 0., 0.86, "", "", "", "", "", "", "", "", 
  "", "", "", "", "", "", "", "", "", "", "", "", "", "", "", "", "", "", 
  35.19, 1.2123198*^7, 99.11, 18.8, 3.244, 1.942, 2064.236, 49.6, 235.848, 
  0.99, 0.6, 12.3, 11.035, 0.5, 61.77, 0.545}, 
 {"BEN", "Africa", "Benin", "2021-01-10", 3304., 0., 7.571, 44., 0., 0., 
  272.535, 0., 0.625, 3.629, 0., 0., 0.86, "", "", "", "", "", "", "", "", 
  "", "", "", "", "", "", "", "", "", "", "", "", "", "", "", "", "", "", 
  35.19, 1.2123198*^7, 99.11, 18.8, 3.244, 1.942, 2064.236, 49.6, 235.848, 
  0.99, 0.6, 12.3, 11.035, 0.5, 61.77, 0.545}, 
 {"BEN", "Africa", "Benin", "2021-01-11", 3363., 59., 16., 46., 2., 0.286, 
  277.402, 4.867, 1.32, 3.794, 0.165, 0.024, 0.86, "", "", "", "", "", "", 
  "", "", "", "", "", "", "", "", "", "", "", "", "", "", "", "", "", "", "", 
  "", 35.19, 1.2123198*^7, 99.11, 18.8, 3.244, 1.942, 2064.236, 49.6, 
  235.848, 0.99, 0.6, 12.3, 11.035, 0.5, 61.77, 0.545}, 
 {"BEN", "Africa", "Benin", "2021-01-12", 3363., 0., 8.429, 46., 0., 0.286, 
  277.402, 0., 0.695, 3.794, 0., 0.024, 0.86, "", "", "", "", "", "", "", "", 
  "", "", "", "", "", "", "", "", "", "", "", "", "", "", "", "", "", "", 
  27.78, 1.2123198*^7, 99.11, 18.8, 3.244, 1.942, 2064.236, 49.6, 235.848, 
  0.99, 0.6, 12.3, 11.035, 0.5, 61.77, 0.545}, 
 {"BEN", "Africa", "Benin", "2021-01-13", 3413., 50., 15.571, 46., 0., 0.286, 
  281.526, 4.124, 1.284, 3.794, 0., 0.024, 0.87, "", "", "", "", "", "", "", 
  "", "", "", "", "", "", "", "", "", "", "", "", "", "", "", "", "", "", "", 
  27.78, 1.2123198*^7, 99.11, 18.8, 3.244, 1.942, 2064.236, 49.6, 235.848, 
  0.99, 0.6, 12.3, 11.035, 0.5, 61.77, 0.545}, 
 {"BEN", "Africa", "Benin", "2021-01-14", 3413., 0., 15.571, 46., 0., 0.286, 
  281.526, 0., 1.284, 3.794, 0., 0.024, 0.87, "", "", "", "", "", "", "", "", 
  "", "", "", "", "", "", "", "", "", "", "", "", "", "", "", "", "", "", 
  27.78, 1.2123198*^7, 99.11, 18.8, 3.244, 1.942, 2064.236, 49.6, 235.848, 
  0.99, 0.6, 12.3, 11.035, 0.5, 61.77, 0.545}, 
 {"BEN", "Africa", "Benin", "2021-01-15", 3413., 0., 15.571, 46., 0., 0.286, 
  281.526, 0., 1.284, 3.794, 0., 0.024, 0.87, "", "", "", "", "", "", "", "", 
  "", "", "", "", "", "", "", "", "", "", "", "", "", "", "", "", "", "", 
  27.78, 1.2123198*^7, 99.11, 18.8, 3.244, 1.942, 2064.236, 49.6, 235.848, 
  0.99, 0.6, 12.3, 11.035, 0.5, 61.77, 0.545}, 
 {"BEN", "Africa", "Benin", "2021-01-16", 3413., 0., 15.571, 46., 0., 0.286, 
  281.526, 0., 1.284, 3.794, 0., 0.024, 0.87, "", "", "", "", "", "", "", "", 
  "", "", "", "", "", "", "", "", "", "", "", "", "", "", "", "", "", "", 
  27.78, 1.2123198*^7, 99.11, 18.8, 3.244, 1.942, 2064.236, 49.6, 235.848, 
  0.99, 0.6, 12.3, 11.035, 0.5, 61.77, 0.545}, 
 {"BEN", "Africa", "Benin", "2021-01-17", 3413., 0., 15.571, 46., 0., 0.286, 
  281.526, 0., 1.284, 3.794, 0., 0.024, 0.87, "", "", "", "", "", "", "", "", 
  "", "", "", "", "", "", "", "", "", "", "", "", "", "", "", "", "", "", 
  27.78, 1.2123198*^7, 99.11, 18.8, 3.244, 1.942, 2064.236, 49.6, 235.848, 
  0.99, 0.6, 12.3, 11.035, 0.5, 61.77, 0.545}, 
 {"BEN", "Africa", "Benin", "2021-01-18", 3413., 0., 7.143, 46., 0., 0., 
  281.526, 0., 0.589, 3.794, 0., 0., 0.88, "", "", "", "", "", "", "", "", 
  "", "", "", "", "", "", "", "", "", "", "", "", "", "", "", "", "", "", 
  26.39, 1.2123198*^7, 99.11, 18.8, 3.244, 1.942, 2064.236, 49.6, 235.848, 
  0.99, 0.6, 12.3, 11.035, 0.5, 61.77, 0.545}, 
 {"BEN", "Africa", "Benin", "2021-01-19", 3413., 0., 7.143, 46., 0., 0., 
  281.526, 0., 0.589, 3.794, 0., 0., 0.88, "", "", "", "", "", "", "", "", 
  "", "", "", "", "", "", "", "", "", "", "", "", "", "", "", "", "", "", 
  26.39, 1.2123198*^7, 99.11, 18.8, 3.244, 1.942, 2064.236, 49.6, 235.848, 
  0.99, 0.6, 12.3, 11.035, 0.5, 61.77, 0.545}, 
 {"BEN", "Africa", "Benin", "2021-01-20", 3557., 144., 20.571, 46., 0., 0., 
  293.404, 11.878, 1.697, 3.794, 0., 0., 0.88, "", "", "", "", "", "", "", 
  "", "", "", "", "", "", "", "", "", "", "", "", "", "", "", "", "", "", "", 
  26.39, 1.2123198*^7, 99.11, 18.8, 3.244, 1.942, 2064.236, 49.6, 235.848, 
  0.99, 0.6, 12.3, 11.035, 0.5, 61.77, 0.545}, 
 {"BEN", "Africa", "Benin", "2021-01-21", 3582., 25., 24.143, 48., 2., 0.286, 
  295.467, 2.062, 1.991, 3.959, 0.165, 0.024, 0.89, "", "", "", "", "", "", 
  "", "", "", "", "", "", "", "", "", "", "", "", "", "", "", "", "", "", "", 
  "", 26.39, 1.2123198*^7, 99.11, 18.8, 3.244, 1.942, 2064.236, 49.6, 
  235.848, 0.99, 0.6, 12.3, 11.035, 0.5, 61.77, 0.545}, 
 {"BEN", "Africa", "Benin", "2021-01-22", 3643., 61., 32.857, 48., 0., 0.286, 
  300.498, 5.032, 2.71, 3.959, 0., 0.024, 0.89, "", "", "", "", "", "", "", 
  "", "", "", "", "", "", "", "", "", "", "", "", "", "", "", "", "", "", "", 
  26.39, 1.2123198*^7, 99.11, 18.8, 3.244, 1.942, 2064.236, 49.6, 235.848, 
  0.99, 0.6, 12.3, 11.035, 0.5, 61.77, 0.545}, 
 {"BEN", "Africa", "Benin", "2021-01-23", 3643., 0., 32.857, 48., 0., 0.286, 
  300.498, 0., 2.71, 3.959, 0., 0.024, 0.89, "", "", "", "", "", "", "", "", 
  "", "", "", "", "", "", "", "", "", "", "", "", "", "", "", "", "", "", 
  26.39, 1.2123198*^7, 99.11, 18.8, 3.244, 1.942, 2064.236, 49.6, 235.848, 
  0.99, 0.6, 12.3, 11.035, 0.5, 61.77, 0.545}, 
 {"BEN", "Africa", "Benin", "2021-01-24", 3643., 0., 32.857, 48., 0., 0.286, 
  300.498, 0., 2.71, 3.959, 0., 0.024, 0.89, "", "", "", "", "", "", "", "", 
  "", "", "", "", "", "", "", "", "", "", "", "", "", "", "", "", "", "", 
  26.39, 1.2123198*^7, 99.11, 18.8, 3.244, 1.942, 2064.236, 49.6, 235.848, 
  0.99, 0.6, 12.3, 11.035, 0.5, 61.77, 0.545}, 
 {"BEN", "Africa", "Benin", "2021-01-25", 3643., 0., 32.857, 48., 0., 0.286, 
  300.498, 0., 2.71, 3.959, 0., 0.024, 0.9, "", "", "", "", "", "", "", "", 
  "", "", "", "", "", "", "", "", "", "", "", "", "", "", "", "", "", "", 
  26.39, 1.2123198*^7, 99.11, 18.8, 3.244, 1.942, 2064.236, 49.6, 235.848, 
  0.99, 0.6, 12.3, 11.035, 0.5, 61.77, 0.545}, 
 {"BEN", "Africa", "Benin", "2021-01-26", 3643., 0., 32.857, 48., 0., 0.286, 
  300.498, 0., 2.71, 3.959, 0., 0.024, 0.9, "", "", "", "", "", "", "", "", 
  "", "", "", "", "", "", "", "", "", "", "", "", "", "", "", "", "", "", 
  26.39, 1.2123198*^7, 99.11, 18.8, 3.244, 1.942, 2064.236, 49.6, 235.848, 
  0.99, 0.6, 12.3, 11.035, 0.5, 61.77, 0.545}, 
 {"BEN", "Africa", "Benin", "2021-01-27", 3786., 143., 32.714, 48., 0., 
  0.286, 312.294, 11.796, 2.698, 3.959, 0., 0.024, 0.9, "", "", "", "", "", 
  "", "", "", "", "", "", "", "", "", "", "", "", "", "", "", "", "", "", "", 
  "", "", 26.39, 1.2123198*^7, 99.11, 18.8, 3.244, 1.942, 2064.236, 49.6, 
  235.848, 0.99, 0.6, 12.3, 11.035, 0.5, 61.77, 0.545}, 
 {"BEN", "Africa", "Benin", "2021-01-28", 3786., 0., 29.143, 48., 0., 0., 
  312.294, 0., 2.404, 3.959, 0., 0., 0.9, "", "", "", "", "", "", "", "", "", 
  "", "", "", "", "", "", "", "", "", "", "", "", "", "", "", "", "", 26.39, 
  1.2123198*^7, 99.11, 18.8, 3.244, 1.942, 2064.236, 49.6, 235.848, 0.99, 
  0.6, 12.3, 11.035, 0.5, 61.77, 0.545}, {"BEN", "Africa", "Benin", 
  "2021-01-29", 3786., 0., 20.429, 48., 0., 0., 312.294, 0., 1.685, 3.959, 
  0., 0., 0.9, "", "", "", "", "", "", "", "", "", "", "", "", "", "", "", 
  "", "", "", "", "", "", "", "", "", "", "", 26.39, 1.2123198*^7, 99.11, 
  18.8, 3.244, 1.942, 2064.236, 49.6, 235.848, 0.99, 0.6, 12.3, 11.035, 0.5, 
  61.77, 0.545}, {"BEN", "Africa", "Benin", "2021-01-30", 3786., 0., 20.429, 
  48., 0., 0., 312.294, 0., 1.685, 3.959, 0., 0., 0.9, "", "", "", "", "", 
  "", "", "", "", "", "", "", "", "", "", "", "", "", "", "", "", "", "", "", 
  "", "", 26.39, 1.2123198*^7, 99.11, 18.8, 3.244, 1.942, 2064.236, 49.6, 
  235.848, 0.99, 0.6, 12.3, 11.035, 0.5, 61.77, 0.545}, 
 {"BEN", "Africa", "Benin", "2021-01-31", 3893., 107., 35.714, 52., 4., 
  0.571, 321.12, 8.826, 2.946, 4.289, 0.33, 0.047, 0.9, "", "", "", "", "", 
  "", "", "", "", "", "", "", "", "", "", "", "", "", "", "", "", "", "", "", 
  "", "", 26.39, 1.2123198*^7, 99.11, 18.8, 3.244, 1.942, 2064.236, 49.6, 
  235.848, 0.99, 0.6, 12.3, 11.035, 0.5, 61.77, 0.545}, 
 {"BEN", "Africa", "Benin", "2021-02-01", 3893., 0., 35.714, 52., 0., 0.571, 
  321.12, 0., 2.946, 4.289, 0., 0.047, 0.9, "", "", "", "", "", "", "", "", 
  "", "", "", "", "", "", "", "", "", "", "", "", "", "", "", "", "", "", 
  26.39, 1.2123198*^7, 99.11, 18.8, 3.244, 1.942, 2064.236, 49.6, 235.848, 
  0.99, 0.6, 12.3, 11.035, 0.5, 61.77, 0.545}, 
 {"BEN", "Africa", "Benin", "2021-02-02", 3893., 0., 35.714, 52., 0., 0.571, 
  321.12, 0., 2.946, 4.289, 0., 0.047, 0.9, "", "", "", "", "", "", "", "", 
  "", "", "", "", "", "", "", "", "", "", "", "", "", "", "", "", "", "", 
  26.39, 1.2123198*^7, 99.11, 18.8, 3.244, 1.942, 2064.236, 49.6, 235.848, 
  0.99, 0.6, 12.3, 11.035, 0.5, 61.77, 0.545}, 
 {"BEN", "Africa", "Benin", "2021-02-03", 4119., 226., 47.571, 54., 2., 
  0.857, 339.762, 18.642, 3.924, 4.454, 0.165, 0.071, 0.89, "", "", "", "", 
  "", "", "", "", "", "", "", "", "", "", "", "", "", "", "", "", "", "", "", 
  "", "", "", 26.39, 1.2123198*^7, 99.11, 18.8, 3.244, 1.942, 2064.236, 49.6, 
  235.848, 0.99, 0.6, 12.3, 11.035, 0.5, 61.77, 0.545}, 
 {"BEN", "Africa", "Benin", "2021-02-04", 4119., 0., 47.571, 54., 0., 0.857, 
  339.762, 0., 3.924, 4.454, 0., 0.071, 0.89, "", "", "", "", "", "", "", "", 
  "", "", "", "", "", "", "", "", "", "", "", "", "", "", "", "", "", "", 
  26.39, 1.2123198*^7, 99.11, 18.8, 3.244, 1.942, 2064.236, 49.6, 235.848, 
  0.99, 0.6, 12.3, 11.035, 0.5, 61.77, 0.545}, 
 {"BEN", "Africa", "Benin", "2021-02-05", 4193., 74., 58.143, 55., 1., 1., 
  345.866, 6.104, 4.796, 4.537, 0.082, 0.082, 0.88, "", "", "", "", "", "", 
  "", "", "", "", "", "", "", "", "", "", "", "", "", "", "", "", "", "", "", 
  "", 26.39, 1.2123198*^7, 99.11, 18.8, 3.244, 1.942, 2064.236, 49.6, 
  235.848, 0.99, 0.6, 12.3, 11.035, 0.5, 61.77, 0.545}, 
 {"BEN", "Africa", "Benin", "2021-02-06", 4193., 0., 58.143, 55., 0., 1., 
  345.866, 0., 4.796, 4.537, 0., 0.082, 0.88, "", "", "", "", "", "", "", "", 
  "", "", "", "", "", "", "", "", "", "", "", "", "", "", "", "", "", "", 
  26.39, 1.2123198*^7, 99.11, 18.8, 3.244, 1.942, 2064.236, 49.6, 235.848, 
  0.99, 0.6, 12.3, 11.035, 0.5, 61.77, 0.545}, 
 {"BEN", "Africa", "Benin", "2021-02-07", 4193., 0., 42.857, 55., 0., 0.429, 
  345.866, 0., 3.535, 4.537, 0., 0.035, 0.87, "", "", "", "", "", "", "", "", 
  "", "", "", "", "", "", "", "", "", "", "", "", "", "", "", "", "", "", 
  26.39, 1.2123198*^7, 99.11, 18.8, 3.244, 1.942, 2064.236, 49.6, 235.848, 
  0.99, 0.6, 12.3, 11.035, 0.5, 61.77, 0.545}, 
 {"BEN", "Africa", "Benin", "2021-02-08", 4193., 0., 42.857, 55., 0., 0.429, 
  345.866, 0., 3.535, 4.537, 0., 0.035, 0.87, "", "", "", "", "", "", "", "", 
  "", "", "", "", "", "", "", "", "", "", "", "", "", "", "", "", "", "", 
  26.39, 1.2123198*^7, 99.11, 18.8, 3.244, 1.942, 2064.236, 49.6, 235.848, 
  0.99, 0.6, 12.3, 11.035, 0.5, 61.77, 0.545}, 
 {"BEN", "Africa", "Benin", "2021-02-09", 4193., 0., 42.857, 55., 0., 0.429, 
  345.866, 0., 3.535, 4.537, 0., 0.035, 0.86, "", "", "", "", "", "", "", "", 
  "", "", "", "", "", "", "", "", "", "", "", "", "", "", "", "", "", "", 
  30.56, 1.2123198*^7, 99.11, 18.8, 3.244, 1.942, 2064.236, 49.6, 235.848, 
  0.99, 0.6, 12.3, 11.035, 0.5, 61.77, 0.545}, 
 {"BEN", "Africa", "Benin", "2021-02-10", 4560., 367., 63., 56., 1., 0.286, 
  376.138, 30.273, 5.197, 4.619, 0.082, 0.024, 0.86, "", "", "", "", "", "", 
  "", "", "", "", "", "", "", "", "", "", "", "", "", "", "", "", "", "", "", 
  "", 30.56, 1.2123198*^7, 99.11, 18.8, 3.244, 1.942, 2064.236, 49.6, 
  235.848, 0.99, 0.6, 12.3, 11.035, 0.5, 61.77, 0.545}, 
 {"BEN", "Africa", "Benin", "2021-02-11", 4560., 0., 63., 56., 0., 0.286, 
  376.138, 0., 5.197, 4.619, 0., 0.024, 0.85, "", "", "", "", "", "", "", "", 
  "", "", "", "", "", "", "", "", "", "", "", "", "", "", "", "", "", "", 
  30.56, 1.2123198*^7, 99.11, 18.8, 3.244, 1.942, 2064.236, 49.6, 235.848, 
  0.99, 0.6, 12.3, 11.035, 0.5, 61.77, 0.545}, 
 {"BEN", "Africa", "Benin", "2021-02-12", 4560., 0., 52.429, 56., 0., 0.143, 
  376.138, 0., 4.325, 4.619, 0., 0.012, 0.85, "", "", "", "", "", "", "", "", 
  "", "", "", "", "", "", "", "", "", "", "", "", "", "", "", "", "", "", 
  30.56, 1.2123198*^7, 99.11, 18.8, 3.244, 1.942, 2064.236, 49.6, 235.848, 
  0.99, 0.6, 12.3, 11.035, 0.5, 61.77, 0.545}, 
 {"BEN", "Africa", "Benin", "2021-02-13", 4560., 0., 52.429, 56., 0., 0.143, 
  376.138, 0., 4.325, 4.619, 0., 0.012, 0.84, "", "", "", "", "", "", "", "", 
  "", "", "", "", "", "", "", "", "", "", "", "", "", "", "", "", "", "", 
  30.56, 1.2123198*^7, 99.11, 18.8, 3.244, 1.942, 2064.236, 49.6, 235.848, 
  0.99, 0.6, 12.3, 11.035, 0.5, 61.77, 0.545}, 
 {"BEN", "Africa", "Benin", "2021-02-14", 4560., 0., 52.429, 56., 0., 0.143, 
  376.138, 0., 4.325, 4.619, 0., 0.012, 0.84, "", "", "", "", "", "", "", "", 
  "", "", "", "", "", "", "", "", "", "", "", "", "", "", "", "", "", "", 
  30.56, 1.2123198*^7, 99.11, 18.8, 3.244, 1.942, 2064.236, 49.6, 235.848, 
  0.99, 0.6, 12.3, 11.035, 0.5, 61.77, 0.545}, 
 {"BEN", "Africa", "Benin", "2021-02-15", 5039., 479., 120.857, 62., 6., 1., 
  415.649, 39.511, 9.969, 5.114, 0.495, 0.082, 0.84, "", "", "", "", "", "", 
  "", "", "", "", "", "", "", "", "", "", "", "", "", "", "", "", "", "", "", 
  "", 30.56, 1.2123198*^7, 99.11, 18.8, 3.244, 1.942, 2064.236, 49.6, 
  235.848, 0.99, 0.6, 12.3, 11.035, 0.5, 61.77, 0.545}, 
 {"BEN", "Africa", "Benin", "2021-02-16", 5039., 0., 120.857, 62., 0., 1., 
  415.649, 0., 9.969, 5.114, 0., 0.082, 0.83, "", "", "", "", "", "", "", "", 
  "", "", "", "", "", "", "", "", "", "", "", "", "", "", "", "", "", "", 
  30.56, 1.2123198*^7, 99.11, 18.8, 3.244, 1.942, 2064.236, 49.6, 235.848, 
  0.99, 0.6, 12.3, 11.035, 0.5, 61.77, 0.545}, 
 {"BEN", "Africa", "Benin", "2021-02-17", 5143., 104., 83.286, 65., 3., 
  1.286, 424.228, 8.579, 6.87, 5.362, 0.247, 0.106, 0.83, "", "", "", "", "", 
  "", "", "", "", "", "", "", "", "", "", "", "", "", "", "", "", "", "", "", 
  "", "", 30.56, 1.2123198*^7, 99.11, 18.8, 3.244, 1.942, 2064.236, 49.6, 
  235.848, 0.99, 0.6, 12.3, 11.035, 0.5, 61.77, 0.545}, 
 {"BEN", "Africa", "Benin", "2021-02-18", 5143., 0., 83.286, 65., 0., 1.286, 
  424.228, 0., 6.87, 5.362, 0., 0.106, 0.83, "", "", "", "", "", "", "", "", 
  "", "", "", "", "", "", "", "", "", "", "", "", "", "", "", "", "", "", 
  30.56, 1.2123198*^7, 99.11, 18.8, 3.244, 1.942, 2064.236, 49.6, 235.848, 
  0.99, 0.6, 12.3, 11.035, 0.5, 61.77, 0.545}, 
 {"BEN", "Africa", "Benin", "2021-02-19", 5143., 0., 83.286, 65., 0., 1.286, 
  424.228, 0., 6.87, 5.362, 0., 0.106, 0.82, "", "", "", "", "", "", "", "", 
  "", "", "", "", "", "", "", "", "", "", "", "", "", "", "", "", "", "", 
  30.56, 1.2123198*^7, 99.11, 18.8, 3.244, 1.942, 2064.236, 49.6, 235.848, 
  0.99, 0.6, 12.3, 11.035, 0.5, 61.77, 0.545}, 
 {"BEN", "Africa", "Benin", "2021-02-20", 5143., 0., 83.286, 65., 0., 1.286, 
  424.228, 0., 6.87, 5.362, 0., 0.106, 0.82, "", "", "", "", "", "", "", "", 
  "", "", "", "", "", "", "", "", "", "", "", "", "", "", "", "", "", "", 
  30.56, 1.2123198*^7, 99.11, 18.8, 3.244, 1.942, 2064.236, 49.6, 235.848, 
  0.99, 0.6, 12.3, 11.035, 0.5, 61.77, 0.545}, 
 {"BEN", "Africa", "Benin", "2021-02-21", 5434., 291., 124.857, 70., 5., 2., 
  448.232, 24.004, 10.299, 5.774, 0.412, 0.165, 0.82, "", "", "", "", "", "", 
  "", "", "", "", "", "", "", "", "", "", "", "", "", "", "", "", "", "", "", 
  "", 30.56, 1.2123198*^7, 99.11, 18.8, 3.244, 1.942, 2064.236, 49.6, 
  235.848, 0.99, 0.6, 12.3, 11.035, 0.5, 61.77, 0.545}, 
 {"BEN", "Africa", "Benin", "2021-02-22", 5434., 0., 56.429, 70., 0., 1.143, 
  448.232, 0., 4.655, 5.774, 0., 0.094, 0.82, "", "", "", "", "", "", "", "", 
  "", "", "", "", "", "", "", "", "", "", "", "", "", "", "", "", "", "", 
  30.56, 1.2123198*^7, 99.11, 18.8, 3.244, 1.942, 2064.236, 49.6, 235.848, 
  0.99, 0.6, 12.3, 11.035, 0.5, 61.77, 0.545}, 
 {"BEN", "Africa", "Benin", "2021-02-23", 5434., 0., 56.429, 70., 0., 1.143, 
  448.232, 0., 4.655, 5.774, 0., 0.094, 0.81, "", "", "", "", "", "", "", "", 
  "", "", "", "", "", "", "", "", "", "", "", "", "", "", "", "", "", "", 
  30.56, 1.2123198*^7, 99.11, 18.8, 3.244, 1.942, 2064.236, 49.6, 235.848, 
  0.99, 0.6, 12.3, 11.035, 0.5, 61.77, 0.545}, 
 {"BEN", "Africa", "Benin", "2021-02-24", 5434., 0., 41.571, 70., 0., 0.714, 
  448.232, 0., 3.429, 5.774, 0., 0.059, 0.81, "", "", "", "", "", "", "", "", 
  "", "", "", "", "", "", "", "", "", "", "", "", "", "", "", "", "", "", 
  30.56, 1.2123198*^7, 99.11, 18.8, 3.244, 1.942, 2064.236, 49.6, 235.848, 
  0.99, 0.6, 12.3, 11.035, 0.5, 61.77, 0.545}, 
 {"BEN", "Africa", "Benin", "2021-02-25", 5434., 0., 41.571, 70., 0., 0.714, 
  448.232, 0., 3.429, 5.774, 0., 0.059, 0.81, "", "", "", "", "", "", "", "", 
  "", "", "", "", "", "", "", "", "", "", "", "", "", "", "", "", "", "", 
  30.56, 1.2123198*^7, 99.11, 18.8, 3.244, 1.942, 2064.236, 49.6, 235.848, 
  0.99, 0.6, 12.3, 11.035, 0.5, 61.77, 0.545}, 
 {"BEN", "Africa", "Benin", "2021-02-26", 5434., 0., 41.571, 70., 0., 0.714, 
  448.232, 0., 3.429, 5.774, 0., 0.059, 0.8, "", "", "", "", "", "", "", "", 
  "", "", "", "", "", "", "", "", "", "", "", "", "", "", "", "", "", "", 
  30.56, 1.2123198*^7, 99.11, 18.8, 3.244, 1.942, 2064.236, 49.6, 235.848, 
  0.99, 0.6, 12.3, 11.035, 0.5, 61.77, 0.545}, 
 {"BEN", "Africa", "Benin", "2021-02-27", 5434., 0., 41.571, 70., 0., 0.714, 
  448.232, 0., 3.429, 5.774, 0., 0.059, 0.8, "", "", "", "", "", "", "", "", 
  "", "", "", "", "", "", "", "", "", "", "", "", "", "", "", "", "", "", 
  30.56, 1.2123198*^7, 99.11, 18.8, 3.244, 1.942, 2064.236, 49.6, 235.848, 
  0.99, 0.6, 12.3, 11.035, 0.5, 61.77, 0.545}, 
 {"BEN", "Africa", "Benin", "2021-02-28", 5434., 0., 0., 70., 0., 0., 
  448.232, 0., 0., 5.774, 0., 0., 0.8, "", "", "", "", "", "", "", "", "", 
  "", "", "", "", "", "", "", "", "", "", "", "", "", "", "", "", "", 30.56, 
  1.2123198*^7, 99.11, 18.8, 3.244, 1.942, 2064.236, 49.6, 235.848, 0.99, 
  0.6, 12.3, 11.035, 0.5, 61.77, 0.545}, {"BEN", "Africa", "Benin", 
  "2021-03-01", 5434., 0., 0., 70., 0., 0., 448.232, 0., 0., 5.774, 0., 0., 
  0.8, "", "", "", "", "", "", "", "", "", "", "", "", "", "", "", "", "", 
  "", "", "", "", "", "", "", "", "", 30.56, 1.2123198*^7, 99.11, 18.8, 
  3.244, 1.942, 2064.236, 49.6, 235.848, 0.99, 0.6, 12.3, 11.035, 0.5, 61.77, 
  0.545}, {"BEN", "Africa", "Benin", "2021-03-02", 5434., 0., 0., 70., 0., 
  0., 448.232, 0., 0., 5.774, 0., 0., 0.8, "", "", "", "", "", "", "", "", 
  "", "", "", "", "", "", "", "", "", "", "", "", "", "", "", "", "", "", 
  30.56, 1.2123198*^7, 99.11, 18.8, 3.244, 1.942, 2064.236, 49.6, 235.848, 
  0.99, 0.6, 12.3, 11.035, 0.5, 61.77, 0.545}, 
 {"BEN", "Africa", "Benin", "2021-03-03", 6071., 637., 91., 75., 5., 0.714, 
  500.775, 52.544, 7.506, 6.186, 0.412, 0.059, 0.8, "", "", "", "", "", "", 
  "", "", "", "", "", "", "", "", "", "", "", "", "", "", "", "", "", "", "", 
  "", 30.56, 1.2123198*^7, 99.11, 18.8, 3.244, 1.942, 2064.236, 49.6, 
  235.848, 0.99, 0.6, 12.3, 11.035, 0.5, 61.77, 0.545}, 
 {"BEN", "Africa", "Benin", "2021-03-04", 6071., 0., 91., 75., 0., 0.714, 
  500.775, 0., 7.506, 6.186, 0., 0.059, 0.8, "", "", "", "", "", "", "", "", 
  "", "", "", "", "", "", "", "", "", "", "", "", "", "", "", "", "", "", 
  30.56, 1.2123198*^7, 99.11, 18.8, 3.244, 1.942, 2064.236, 49.6, 235.848, 
  0.99, 0.6, 12.3, 11.035, 0.5, 61.77, 0.545}, 
 {"BEN", "Africa", "Benin", "2021-03-05", 6071., 0., 91., 75., 0., 0.714, 
  500.775, 0., 7.506, 6.186, 0., 0.059, 0.8, "", "", "", "", "", "", "", "", 
  "", "", "", "", "", "", "", "", "", "", "", "", "", "", "", "", "", "", 
  30.56, 1.2123198*^7, 99.11, 18.8, 3.244, 1.942, 2064.236, 49.6, 235.848, 
  0.99, 0.6, 12.3, 11.035, 0.5, 61.77, 0.545}, 
 {"BEN", "Africa", "Benin", "2021-03-06", 6071., 0., 91., 75., 0., 0.714, 
  500.775, 0., 7.506, 6.186, 0., 0.059, 0.8, "", "", "", "", "", "", "", "", 
  "", "", "", "", "", "", "", "", "", "", "", "", "", "", "", "", "", "", 
  30.56, 1.2123198*^7, 99.11, 18.8, 3.244, 1.942, 2064.236, 49.6, 235.848, 
  0.99, 0.6, 12.3, 11.035, 0.5, 61.77, 0.545}, 
 {"BEN", "Africa", "Benin", "2021-03-07", 6071., 0., 91., 75., 0., 0.714, 
  500.775, 0., 7.506, 6.186, 0., 0.059, 0.8, "", "", "", "", "", "", "", "", 
  "", "", "", "", "", "", "", "", "", "", "", "", "", "", "", "", "", "", 
  30.56, 1.2123198*^7, 99.11, 18.8, 3.244, 1.942, 2064.236, 49.6, 235.848, 
  0.99, 0.6, 12.3, 11.035, 0.5, 61.77, 0.545}, 
 {"BEN", "Africa", "Benin", "2021-03-08", 6338., 267., 129.143, 81., 6., 
  1.571, 522.799, 22.024, 10.653, 6.681, 0.495, 0.13, 0.8, "", "", "", "", 
  "", "", "", "", "", "", "", "", "", "", "", "", "", "", "", "", "", "", "", 
  "", "", "", 43.52, 1.2123198*^7, 99.11, 18.8, 3.244, 1.942, 2064.236, 49.6, 
  235.848, 0.99, 0.6, 12.3, 11.035, 0.5, 61.77, 0.545}, 
 {"BEN", "Africa", "Benin", "2021-03-09", 6338., 0., 129.143, 81., 0., 1.571, 
  522.799, 0., 10.653, 6.681, 0., 0.13, 0.8, "", "", "", "", "", "", "", "", 
  "", "", "", "", "", "", "", "", "", "", "", "", "", "", "", "", "", "", 
  43.52, 1.2123198*^7, 99.11, 18.8, 3.244, 1.942, 2064.236, 49.6, 235.848, 
  0.99, 0.6, 12.3, 11.035, 0.5, 61.77, 0.545}, 
 {"BEN", "Africa", "Benin", "2021-03-10", 6501., 163., 61.429, 81., 0., 
  0.857, 536.245, 13.445, 5.067, 6.681, 0., 0.071, 0.8, "", "", "", "", "", 
  "", "", "", "", "", "", "", "", "", "", "", "", "", "", "", "", "", "", "", 
  "", "", 43.52, 1.2123198*^7, 99.11, 18.8, 3.244, 1.942, 2064.236, 49.6, 
  235.848, 0.99, 0.6, 12.3, 11.035, 0.5, 61.77, 0.545}, 
 {"BEN", "Africa", "Benin", "2021-03-11", 6501., 0., 61.429, 81., 0., 0.857, 
  536.245, 0., 5.067, 6.681, 0., 0.071, 0.79, "", "", "", "", "", "", "", "", 
  "", "", "", "", "", "", "", "", "", "", "", "", "", "", "", "", "", "", 
  43.52, 1.2123198*^7, 99.11, 18.8, 3.244, 1.942, 2064.236, 49.6, 235.848, 
  0.99, 0.6, 12.3, 11.035, 0.5, 61.77, 0.545}, 
 {"BEN", "Africa", "Benin", "2021-03-12", 6501., 0., 61.429, 81., 0., 0.857, 
  536.245, 0., 5.067, 6.681, 0., 0.071, 0.79, "", "", "", "", "", "", "", "", 
  "", "", "", "", "", "", "", "", "", "", "", "", "", "", "", "", "", "", 
  43.52, 1.2123198*^7, 99.11, 18.8, 3.244, 1.942, 2064.236, 49.6, 235.848, 
  0.99, 0.6, 12.3, 11.035, 0.5, 61.77, 0.545}, 
 {"BEN", "Africa", "Benin", "2021-03-13", 6501., 0., 61.429, 81., 0., 0.857, 
  536.245, 0., 5.067, 6.681, 0., 0.071, 0.79, "", "", "", "", "", "", "", "", 
  "", "", "", "", "", "", "", "", "", "", "", "", "", "", "", "", "", "", 
  43.52, 1.2123198*^7, 99.11, 18.8, 3.244, 1.942, 2064.236, 49.6, 235.848, 
  0.99, 0.6, 12.3, 11.035, 0.5, 61.77, 0.545}, 
 {"BEN", "Africa", "Benin", "2021-03-14", 6501., 0., 61.429, 81., 0., 0.857, 
  536.245, 0., 5.067, 6.681, 0., 0.071, 0.79, "", "", "", "", "", "", "", "", 
  "", "", "", "", "", "", "", "", "", "", "", "", "", "", "", "", "", "", 
  43.52, 1.2123198*^7, 99.11, 18.8, 3.244, 1.942, 2064.236, 49.6, 235.848, 
  0.99, 0.6, 12.3, 11.035, 0.5, 61.77, 0.545}, 
 {"BEN", "Africa", "Benin", "2021-03-15", 6501., 0., 23.286, 81., 0., 0., 
  536.245, 0., 1.921, 6.681, 0., 0., 0.79, "", "", "", "", "", "", "", "", 
  "", "", "", "", "", "", "", "", "", "", "", "", "", "", "", "", "", "", 
  43.52, 1.2123198*^7, 99.11, 18.8, 3.244, 1.942, 2064.236, 49.6, 235.848, 
  0.99, 0.6, 12.3, 11.035, 0.5, 61.77, 0.545}, 
 {"BEN", "Africa", "Benin", "2021-03-16", 6501., 0., 23.286, 81., 0., 0., 
  536.245, 0., 1.921, 6.681, 0., 0., 0.79, "", "", "", "", "", "", "", "", 
  "", "", "", "", "", "", "", "", "", "", "", "", "", "", "", "", "", "", 
  43.52, 1.2123198*^7, 99.11, 18.8, 3.244, 1.942, 2064.236, 49.6, 235.848, 
  0.99, 0.6, 12.3, 11.035, 0.5, 61.77, 0.545}, 
 {"BEN", "Africa", "Benin", "2021-03-17", 6501., 0., 0., 81., 0., 0., 
  536.245, 0., 0., 6.681, 0., 0., 0.79, "", "", "", "", "", "", "", "", "", 
  "", "", "", "", "", "", "", "", "", "", "", "", "", "", "", "", "", 43.52, 
  1.2123198*^7, 99.11, 18.8, 3.244, 1.942, 2064.236, 49.6, 235.848, 0.99, 
  0.6, 12.3, 11.035, 0.5, 61.77, 0.545}, {"BEN", "Africa", "Benin", 
  "2021-03-18", 6501., 0., 0., 81., 0., 0., 536.245, 0., 0., 6.681, 0., 0., 
  0.79, "", "", "", "", "", "", "", "", "", "", "", "", "", "", "", "", "", 
  "", "", "", "", "", "", "", "", "", 43.52, 1.2123198*^7, 99.11, 18.8, 
  3.244, 1.942, 2064.236, 49.6, 235.848, 0.99, 0.6, 12.3, 11.035, 0.5, 61.77, 
  0.545}, {"BEN", "Africa", "Benin", "2021-03-19", 6818., 317., 45.286, 90., 
  9., 1.286, 562.393, 26.148, 3.735, 7.424, 0.742, 0.106, 0.8, "", "", "", 
  "", "", "", "", "", "", "", "", "", "", "", "", "", "", "", "", "", "", "", 
  "", "", "", "", 43.52, 1.2123198*^7, 99.11, 18.8, 3.244, 1.942, 2064.236, 
  49.6, 235.848, 0.99, 0.6, 12.3, 11.035, 0.5, 61.77, 0.545}, 
 {"BEN", "Africa", "Benin", "2021-03-20", 6818., 0., 45.286, 90., 0., 1.286, 
  562.393, 0., 3.735, 7.424, 0., 0.106, 0.8, "", "", "", "", "", "", "", "", 
  "", "", "", "", "", "", "", "", "", "", "", "", "", "", "", "", "", "", 
  43.52, 1.2123198*^7, 99.11, 18.8, 3.244, 1.942, 2064.236, 49.6, 235.848, 
  0.99, 0.6, 12.3, 11.035, 0.5, 61.77, 0.545}, 
 {"BEN", "Africa", "Benin", "2021-03-21", 6818., 0., 45.286, 90., 0., 1.286, 
  562.393, 0., 3.735, 7.424, 0., 0.106, 0.8, "", "", "", "", "", "", "", "", 
  "", "", "", "", "", "", "", "", "", "", "", "", "", "", "", "", "", "", 
  43.52, 1.2123198*^7, 99.11, 18.8, 3.244, 1.942, 2064.236, 49.6, 235.848, 
  0.99, 0.6, 12.3, 11.035, 0.5, 61.77, 0.545}, 
 {"BEN", "Africa", "Benin", "2021-03-22", 6818., 0., 45.286, 90., 0., 1.286, 
  562.393, 0., 3.735, 7.424, 0., 0.106, 0.8, "", "", "", "", "", "", "", "", 
  "", "", "", "", "", "", "", "", "", "", "", "", "", "", "", "", "", "", 
  43.52, 1.2123198*^7, 99.11, 18.8, 3.244, 1.942, 2064.236, 49.6, 235.848, 
  0.99, 0.6, 12.3, 11.035, 0.5, 61.77, 0.545}, 
 {"BEN", "Africa", "Benin", "2021-03-23", 6818., 0., 45.286, 90., 0., 1.286, 
  562.393, 0., 3.735, 7.424, 0., 0.106, 0.81, "", "", "", "", "", "", "", "", 
  "", "", "", "", "", "", "", "", "", "", "", "", "", "", "", "", "", "", 
  46.3, 1.2123198*^7, 99.11, 18.8, 3.244, 1.942, 2064.236, 49.6, 235.848, 
  0.99, 0.6, 12.3, 11.035, 0.5, 61.77, 0.545}, 
 {"BEN", "Africa", "Benin", "2021-03-24", 7100., 282., 85.571, 90., 0., 
  1.286, 585.654, 23.261, 7.058, 7.424, 0., 0.106, 0.81, "", "", "", "", "", 
  "", "", "", "", "", "", "", "", "", "", "", "", "", "", "", "", "", "", "", 
  "", "", 46.3, 1.2123198*^7, 99.11, 18.8, 3.244, 1.942, 2064.236, 49.6, 
  235.848, 0.99, 0.6, 12.3, 11.035, 0.5, 61.77, 0.545}, 
 {"BEN", "Africa", "Benin", "2021-03-25", 7100., 0., 85.571, 90., 0., 1.286, 
  585.654, 0., 7.058, 7.424, 0., 0.106, 0.81, "", "", "", "", "", "", "", "", 
  "", "", "", "", "", "", "", "", "", "", "", "", "", "", "", "", "", "", 
  46.3, 1.2123198*^7, 99.11, 18.8, 3.244, 1.942, 2064.236, 49.6, 235.848, 
  0.99, 0.6, 12.3, 11.035, 0.5, 61.77, 0.545}, 
 {"BEN", "Africa", "Benin", "2021-03-26", 7100., 0., 40.286, 90., 0., 0., 
  585.654, 0., 3.323, 7.424, 0., 0., 0.81, "", "", "", "", "", "", "", "", 
  "", "", "", "", "", "", "", "", "", "", "", "", "", "", "", "", "", "", 
  46.3, 1.2123198*^7, 99.11, 18.8, 3.244, 1.942, 2064.236, 49.6, 235.848, 
  0.99, 0.6, 12.3, 11.035, 0.5, 61.77, 0.545}, 
 {"BEN", "Africa", "Benin", "2021-03-27", 7100., 0., 40.286, 90., 0., 0., 
  585.654, 0., 3.323, 7.424, 0., 0., 0.81, "", "", "", "", "", "", "", "", 
  "", "", "", "", "", "", "", "", "", "", "", "", "", "", "", "", "", "", 
  46.3, 1.2123198*^7, 99.11, 18.8, 3.244, 1.942, 2064.236, 49.6, 235.848, 
  0.99, 0.6, 12.3, 11.035, 0.5, 61.77, 0.545}, 
 {"BEN", "Africa", "Benin", "2021-03-28", 7100., 0., 40.286, 90., 0., 0., 
  585.654, 0., 3.323, 7.424, 0., 0., 0.82, "", "", "", "", "", "", "", "", 
  "", "", "", "", "", "", "", "", "", "", "", "", "", "", "", "", "", "", 
  46.3, 1.2123198*^7, 99.11, 18.8, 3.244, 1.942, 2064.236, 49.6, 235.848, 
  0.99, 0.6, 12.3, 11.035, 0.5, 61.77, 0.545}, 
 {"BEN", "Africa", "Benin", "2021-03-29", 7100., 0., 40.286, 90., 0., 0., 
  585.654, 0., 3.323, 7.424, 0., 0., 0.82, "", "", "", "", "", "", "", "", 
  "", "", "", "", "", "", "", "", "", "", "", "", "", "", "", "", "", "", 
  46.3, 1.2123198*^7, 99.11, 18.8, 3.244, 1.942, 2064.236, 49.6, 235.848, 
  0.99, 0.6, 12.3, 11.035, 0.5, 61.77, 0.545}, 
 {"BEN", "Africa", "Benin", "2021-03-30", 7100., 0., 40.286, 90., 0., 0., 
  585.654, 0., 3.323, 7.424, 0., 0., 0.82, "", "", "", "", "", "", "", "", 
  "", "", "", "", "", "", "", "", "", "", "", "", "", "", "", "", "", "", 
  46.3, 1.2123198*^7, 99.11, 18.8, 3.244, 1.942, 2064.236, 49.6, 235.848, 
  0.99, 0.6, 12.3, 11.035, 0.5, 61.77, 0.545}, 
 {"BEN", "Africa", "Benin", "2021-03-31", 7100., 0., 0., 90., 0., 0., 
  585.654, 0., 0., 7.424, 0., 0., 0.82, "", "", "", "", "", "", "", "", "", 
  "", "", "", "", "", "", "", "", "", "", "", "", "", "", "", "", "", 46.3, 
  1.2123198*^7, 99.11, 18.8, 3.244, 1.942, 2064.236, 49.6, 235.848, 0.99, 
  0.6, 12.3, 11.035, 0.5, 61.77, 0.545}, {"BEN", "Africa", "Benin", 
  "2021-04-01", 7313., 213., 30.429, 93., 3., 0.429, 603.224, 17.57, 2.51, 
  7.671, 0.247, 0.035, 0.82, "", "", "", "", "", "", "", "", "", "", "", "", 
  "", "", "", "", "", "", "", "", "", "", "", "", "", "", 46.3, 1.2123198*^7, 
  99.11, 18.8, 3.244, 1.942, 2064.236, 49.6, 235.848, 0.99, 0.6, 12.3, 
  11.035, 0.5, 61.77, 0.545}, {"BEN", "Africa", "Benin", "2021-04-02", 7313., 
  0., 30.429, 93., 0., 0.429, 603.224, 0., 2.51, 7.671, 0., 0.035, 0.82, "", 
  "", "", "", "", "", "", "", "", "", "", "", "", "", "", "", "", "", "", "", 
  "", "", "", "", "", "", 46.3, 1.2123198*^7, 99.11, 18.8, 3.244, 1.942, 
  2064.236, 49.6, 235.848, 0.99, 0.6, 12.3, 11.035, 0.5, 61.77, 0.545}, 
 {"BEN", "Africa", "Benin", "2021-04-03", 7313., 0., 30.429, 93., 0., 0.429, 
  603.224, 0., 2.51, 7.671, 0., 0.035, 0.82, "", "", "", "", "", "", "", "", 
  "", "", "", "", "", "", "", "", "", "", "", "", "", "", "", "", "", "", 
  46.3, 1.2123198*^7, 99.11, 18.8, 3.244, 1.942, 2064.236, 49.6, 235.848, 
  0.99, 0.6, 12.3, 11.035, 0.5, 61.77, 0.545}, 
 {"BEN", "Africa", "Benin", "2021-04-04", 7313., 0., 30.429, 93., 0., 0.429, 
  603.224, 0., 2.51, 7.671, 0., 0.035, 0.82, "", "", "", "", "", "", "", "", 
  "", "", "", "", "", "", "", "", "", "", "", "", "", "", "", "", "", "", 
  46.3, 1.2123198*^7, 99.11, 18.8, 3.244, 1.942, 2064.236, 49.6, 235.848, 
  0.99, 0.6, 12.3, 11.035, 0.5, 61.77, 0.545}, 
 {"BEN", "Africa", "Benin", "2021-04-05", 7313., 0., 30.429, 93., 0., 0.429, 
  603.224, 0., 2.51, 7.671, 0., 0.035, 0.82, "", "", "", "", "", "", "", "", 
  "", "", "", "", "", "", "", "", "", "", "", "", "", "", "", "", "", "", 
  46.3, 1.2123198*^7, 99.11, 18.8, 3.244, 1.942, 2064.236, 49.6, 235.848, 
  0.99, 0.6, 12.3, 11.035, 0.5, 61.77, 0.545}, 
 {"BEN", "Africa", "Benin", "2021-04-06", 7313., 0., 30.429, 93., 0., 0.429, 
  603.224, 0., 2.51, 7.671, 0., 0.035, 0.82, "", "", "", "", "", "", "", "", 
  "", "", "", "", "", "", "", "", "", "", "", "", "", "", "", "", "", "", 
  39.81, 1.2123198*^7, 99.11, 18.8, 3.244, 1.942, 2064.236, 49.6, 235.848, 
  0.99, 0.6, 12.3, 11.035, 0.5, 61.77, 0.545}, 
 {"BEN", "Africa", "Benin", "2021-04-07", 7313., 0., 30.429, 93., 0., 0.429, 
  603.224, 0., 2.51, 7.671, 0., 0.035, 0.82, "", "", "", "", "", "", "", "", 
  "", "", "", "", "", "", "", "", "", "", "", "", "", "", "", "", "", "", 
  39.81, 1.2123198*^7, 99.11, 18.8, 3.244, 1.942, 2064.236, 49.6, 235.848, 
  0.99, 0.6, 12.3, 11.035, 0.5, 61.77, 0.545}, 
 {"BEN", "Africa", "Benin", "2021-04-08", 7515., 202., 28.857, 93., 0., 0., 
  619.886, 16.662, 2.38, 7.671, 0., 0., 0.83, "", "", "", "", "", "", "", "", 
  "", "", "", "", "", "", "", "", "", "", "", "", "", "", "", "", "", "", 
  39.81, 1.2123198*^7, 99.11, 18.8, 3.244, 1.942, 2064.236, 49.6, 235.848, 
  0.99, 0.6, 12.3, 11.035, 0.5, 61.77, 0.545}, 
 {"BEN", "Africa", "Benin", "2021-04-09", 7515., 0., 28.857, 93., 0., 0., 
  619.886, 0., 2.38, 7.671, 0., 0., 0.82, "", "", "", "", "", "", "", "", "", 
  "", "", "", "", "", "", "", "", "", "", "", "", "", "", "", "", "", 39.81, 
  1.2123198*^7, 99.11, 18.8, 3.244, 1.942, 2064.236, 49.6, 235.848, 0.99, 
  0.6, 12.3, 11.035, 0.5, 61.77, 0.545}, {"BEN", "Africa", "Benin", 
  "2021-04-10", 7515., 0., 28.857, 93., 0., 0., 619.886, 0., 2.38, 7.671, 0., 
  0., 0.82, "", "", "", "", "", "", "", "", "", "", "", "", "", "", "", "", 
  "", "", "", "", "", "", "", "", "", "", 39.81, 1.2123198*^7, 99.11, 18.8, 
  3.244, 1.942, 2064.236, 49.6, 235.848, 0.99, 0.6, 12.3, 11.035, 0.5, 61.77, 
  0.545}, {"BEN", "Africa", "Benin", "2021-04-11", 7515., 0., 28.857, 93., 
  0., 0., 619.886, 0., 2.38, 7.671, 0., 0., 0.82, "", "", "", "", "", "", "", 
  "", "", "", "", "", "", "", "", "", "", "", "", "", "", "", "", "", "", "", 
  39.81, 1.2123198*^7, 99.11, 18.8, 3.244, 1.942, 2064.236, 49.6, 235.848, 
  0.99, 0.6, 12.3, 11.035, 0.5, 61.77, 0.545}, 
 {"BEN", "Africa", "Benin", "2021-04-12", 7515., 0., 28.857, 93., 0., 0., 
  619.886, 0., 2.38, 7.671, 0., 0., 0.81, "", "", "", "", "", "", "", "", "", 
  "", "", "", "", "", "", "", "", "", "", "", "", "", "", "", "", "", 39.81, 
  1.2123198*^7, 99.11, 18.8, 3.244, 1.942, 2064.236, 49.6, 235.848, 0.99, 
  0.6, 12.3, 11.035, 0.5, 61.77, 0.545}, {"BEN", "Africa", "Benin", 
  "2021-04-13", 7515., 0., 28.857, 93., 0., 0., 619.886, 0., 2.38, 7.671, 0., 
  0., 0.81, "", "", "", "", "", "", "", "", "", "", "", "", "", "", "", "", 
  "", "", "", "", "", "", "", "", "", "", 39.81, 1.2123198*^7, 99.11, 18.8, 
  3.244, 1.942, 2064.236, 49.6, 235.848, 0.99, 0.6, 12.3, 11.035, 0.5, 61.77, 
  0.545}, {"BEN", "Africa", "Benin", "2021-04-14", 7611., 96., 42.571, 95., 
  2., 0.286, 627.805, 7.919, 3.512, 7.836, 0.165, 0.024, 0.81, "", "", "", 
  "", "", "", "", "", "", "", "", "", "", "", "", "", "", "", "", "", "", "", 
  "", "", "", "", 39.81, 1.2123198*^7, 99.11, 18.8, 3.244, 1.942, 2064.236, 
  49.6, 235.848, 0.99, 0.6, 12.3, 11.035, 0.5, 61.77, 0.545}, 
 {"BEN", "Africa", "Benin", "2021-04-15", 7611., 0., 13.714, 95., 0., 0.286, 
  627.805, 0., 1.131, 7.836, 0., 0.024, 0.8, "", "", "", "", "", "", "", "", 
  "", "", "", "", "", "", "", "", "", "", "", "", "", "", "", "", "", "", 
  39.81, 1.2123198*^7, 99.11, 18.8, 3.244, 1.942, 2064.236, 49.6, 235.848, 
  0.99, 0.6, 12.3, 11.035, 0.5, 61.77, 0.545}, 
 {"BEN", "Africa", "Benin", "2021-04-16", 7611., 0., 13.714, 95., 0., 0.286, 
  627.805, 0., 1.131, 7.836, 0., 0.024, 0.8, "", "", "", "", "", "", "", "", 
  "", "", "", "", "", "", "", "", "", "", "", "", "", "", "", "", "", "", 
  39.81, 1.2123198*^7, 99.11, 18.8, 3.244, 1.942, 2064.236, 49.6, 235.848, 
  0.99, 0.6, 12.3, 11.035, 0.5, 61.77, 0.545}, 
 {"BEN", "Africa", "Benin", "2021-04-17", 7611., 0., 13.714, 95., 0., 0.286, 
  627.805, 0., 1.131, 7.836, 0., 0.024, 0.8, "", "", "", "", "", "", "", "", 
  "", "", "", "", "", "", "", "", "", "", "", "", "", "", "", "", "", "", 
  39.81, 1.2123198*^7, 99.11, 18.8, 3.244, 1.942, 2064.236, 49.6, 235.848, 
  0.99, 0.6, 12.3, 11.035, 0.5, 61.77, 0.545}, 
 {"BEN", "Africa", "Benin", "2021-04-18", 7611., 0., 13.714, 95., 0., 0.286, 
  627.805, 0., 1.131, 7.836, 0., 0.024, 0.8, "", "", "", "", "", "", "", "", 
  "", "", "", "", "", "", "", "", "", "", "", "", "", "", "", "", "", "", 
  39.81, 1.2123198*^7, 99.11, 18.8, 3.244, 1.942, 2064.236, 49.6, 235.848, 
  0.99, 0.6, 12.3, 11.035, 0.5, 61.77, 0.545}, 
 {"BEN", "Africa", "Benin", "2021-04-19", 7611., 0., 13.714, 95., 0., 0.286, 
  627.805, 0., 1.131, 7.836, 0., 0.024, 0.79, "", "", "", "", "", "", "", "", 
  "", "", "", "", "", "", "", "", "", "", "", "", "", "", "", "", "", "", 
  33.33, 1.2123198*^7, 99.11, 18.8, 3.244, 1.942, 2064.236, 49.6, 235.848, 
  0.99, 0.6, 12.3, 11.035, 0.5, 61.77, 0.545}, 
 {"BEN", "Africa", "Benin", "2021-04-20", 7720., 109., 29.286, 97., 2., 
  0.571, 636.796, 8.991, 2.416, 8.001, 0.165, 0.047, 0.79, "", "", "", "", 
  "", "", "", "", "", "", "", "", "", "", "", "", "", "", "", "", "", "", "", 
  "", "", "", 33.33, 1.2123198*^7, 99.11, 18.8, 3.244, 1.942, 2064.236, 49.6, 
  235.848, 0.99, 0.6, 12.3, 11.035, 0.5, 61.77, 0.545}, 
 {"BEN", "Africa", "Benin", "2021-04-21", 7720., 0., 15.571, 97., 0., 0.286, 
  636.796, 0., 1.284, 8.001, 0., 0.024, 0.79, "", "", "", "", "", "", "", "", 
  "", "", "", "", "", "", "", "", "", "", "", "", "", "", "", "", "", "", 
  33.33, 1.2123198*^7, 99.11, 18.8, 3.244, 1.942, 2064.236, 49.6, 235.848, 
  0.99, 0.6, 12.3, 11.035, 0.5, 61.77, 0.545}, 
 {"BEN", "Africa", "Benin", "2021-04-22", 7720., 0., 15.571, 97., 0., 0.286, 
  636.796, 0., 1.284, 8.001, 0., 0.024, 0.78, "", "", "", "", "", "", "", "", 
  "", "", "", "", "", "", "", "", "", "", "", "", "", "", "", "", "", "", 
  33.33, 1.2123198*^7, 99.11, 18.8, 3.244, 1.942, 2064.236, 49.6, 235.848, 
  0.99, 0.6, 12.3, 11.035, 0.5, 61.77, 0.545}, 
 {"BEN", "Africa", "Benin", "2021-04-23", 7720., 0., 15.571, 97., 0., 0.286, 
  636.796, 0., 1.284, 8.001, 0., 0.024, 0.78, "", "", "", "", "", "", "", "", 
  "", "", "", "", "", "", "", "", "", "", "", "", "", "", "", "", "", "", 
  33.33, 1.2123198*^7, 99.11, 18.8, 3.244, 1.942, 2064.236, 49.6, 235.848, 
  0.99, 0.6, 12.3, 11.035, 0.5, 61.77, 0.545}, 
 {"BEN", "Africa", "Benin", "2021-04-24", 7720., 0., 15.571, 97., 0., 0.286, 
  636.796, 0., 1.284, 8.001, 0., 0.024, 0.77, "", "", "", "", "", "", "", "", 
  "", "", "", "", "", "", "", "", "", "", "", "", "", "", "", "", "", "", 
  33.33, 1.2123198*^7, 99.11, 18.8, 3.244, 1.942, 2064.236, 49.6, 235.848, 
  0.99, 0.6, 12.3, 11.035, 0.5, 61.77, 0.545}, 
 {"BEN", "Africa", "Benin", "2021-04-25", 7720., 0., 15.571, 97., 0., 0.286, 
  636.796, 0., 1.284, 8.001, 0., 0.024, 0.77, "", "", "", "", "", "", "", "", 
  "", "", "", "", "", "", "", "", "", "", "", "", "", "", "", "", "", "", 
  33.33, 1.2123198*^7, 99.11, 18.8, 3.244, 1.942, 2064.236, 49.6, 235.848, 
  0.99, 0.6, 12.3, 11.035, 0.5, 61.77, 0.545}, 
 {"BEN", "Africa", "Benin", "2021-04-26", 7720., 0., 15.571, 97., 0., 0.286, 
  636.796, 0., 1.284, 8.001, 0., 0.024, 0.77, "", "", "", "", "", "", "", "", 
  "", "", "", "", "", "", "", "", "", "", "", "", "", "", "", "", "", "", 
  38.89, 1.2123198*^7, 99.11, 18.8, 3.244, 1.942, 2064.236, 49.6, 235.848, 
  0.99, 0.6, 12.3, 11.035, 0.5, 61.77, 0.545}, 
 {"BEN", "Africa", "Benin", "2021-04-27", 7720., 0., 0., 97., 0., 0., 
  636.796, 0., 0., 8.001, 0., 0., 0.76, "", "", "", "", "", "", "", "", "", 
  "", "", "", "", "", "", "", "", "", "", "", "", "", "", "", "", "", 38.89, 
  1.2123198*^7, 99.11, 18.8, 3.244, 1.942, 2064.236, 49.6, 235.848, 0.99, 
  0.6, 12.3, 11.035, 0.5, 61.77, 0.545}, {"BEN", "Africa", "Benin", 
  "2021-04-28", 7821., 101., 14.429, 99., 2., 0.286, 645.127, 8.331, 1.19, 
  8.166, 0.165, 0.024, 0.76, "", "", "", "", "", "", "", "", "", "", "", "", 
  "", "", "", "", "", "", "", "", "", "", "", "", "", "", 38.89, 
  1.2123198*^7, 99.11, 18.8, 3.244, 1.942, 2064.236, 49.6, 235.848, 0.99, 
  0.6, 12.3, 11.035, 0.5, 61.77, 0.545}, {"BEN", "Africa", "Benin", 
  "2021-04-29", 7821., 0., 14.429, 99., 0., 0.286, 645.127, 0., 1.19, 8.166, 
  0., 0.024, 0.76, "", "", "", "", "", "", "", "", "", "", "", "", "", "", 
  "", "", "", "", "", "", "", "", "", "", "", "", 38.89, 1.2123198*^7, 99.11, 
  18.8, 3.244, 1.942, 2064.236, 49.6, 235.848, 0.99, 0.6, 12.3, 11.035, 0.5, 
  61.77, 0.545}, {"BEN", "Africa", "Benin", "2021-04-30", 7821., 0., 14.429, 
  99., 0., 0.286, 645.127, 0., 1.19, 8.166, 0., 0.024, 0.76, "", "", "", "", 
  "", "", "", "", "", "", "", "", "", "", "", "", "", "", "", "", "", "", "", 
  "", "", "", 38.89, 1.2123198*^7, 99.11, 18.8, 3.244, 1.942, 2064.236, 49.6, 
  235.848, 0.99, 0.6, 12.3, 11.035, 0.5, 61.77, 0.545}, 
 {"BEN", "Africa", "Benin", "2021-05-01", 7821., 0., 14.429, 99., 0., 0.286, 
  645.127, 0., 1.19, 8.166, 0., 0.024, 0.75, "", "", "", "", "", "", "", "", 
  "", "", "", "", "", "", "", "", "", "", "", "", "", "", "", "", "", "", 
  38.89, 1.2123198*^7, 99.11, 18.8, 3.244, 1.942, 2064.236, 49.6, 235.848, 
  0.99, 0.6, 12.3, 11.035, 0.5, 61.77, 0.545}, 
 {"BEN", "Africa", "Benin", "2021-05-02", 7821., 0., 14.429, 99., 0., 0.286, 
  645.127, 0., 1.19, 8.166, 0., 0.024, 0.75, "", "", "", "", "", "", "", "", 
  "", "", "", "", "", "", "", "", "", "", "", "", "", "", "", "", "", "", 
  38.89, 1.2123198*^7, 99.11, 18.8, 3.244, 1.942, 2064.236, 49.6, 235.848, 
  0.99, 0.6, 12.3, 11.035, 0.5, 61.77, 0.545}, 
 {"BEN", "Africa", "Benin", "2021-05-03", 7884., 63., 23.429, 100., 1., 
  0.429, 650.323, 5.197, 1.933, 8.249, 0.082, 0.035, 0.75, "", "", "", "", 
  "", "", "", "", "", "", "", "", "", "", "", "", "", "", "", "", "", "", "", 
  "", "", "", 38.89, 1.2123198*^7, 99.11, 18.8, 3.244, 1.942, 2064.236, 49.6, 
  235.848, 0.99, 0.6, 12.3, 11.035, 0.5, 61.77, 0.545}, 
 {"BEN", "Africa", "Benin", "2021-05-04", 7884., 0., 23.429, 100., 0., 0.429, 
  650.323, 0., 1.933, 8.249, 0., 0.035, 0.75, "", "", "", "", "", "", "", "", 
  "", "", "", "", "", "", "", "", "", "", "", "", "", "", "", "", "", "", 
  38.89, 1.2123198*^7, 99.11, 18.8, 3.244, 1.942, 2064.236, 49.6, 235.848, 
  0.99, 0.6, 12.3, 11.035, 0.5, 61.77, 0.545}, 
 {"BEN", "Africa", "Benin", "2021-05-05", 7884., 0., 9., 100., 0., 0.143, 
  650.323, 0., 0.742, 8.249, 0., 0.012, 0.74, "", "", "", "", "", "", "", "", 
  "", "", "", "", "", "", "", "", "", "", "", "", "", "", "", "", "", "", 
  38.89, 1.2123198*^7, 99.11, 18.8, 3.244, 1.942, 2064.236, 49.6, 235.848, 
  0.99, 0.6, 12.3, 11.035, 0.5, 61.77, 0.545}, 
 {"BEN", "Africa", "Benin", "2021-05-06", 7884., 0., 9., 100., 0., 0.143, 
  650.323, 0., 0.742, 8.249, 0., 0.012, 0.74, "", "", "", "", "", "", "", "", 
  "", "", "", "", "", "", "", "", "", "", "", "", "", "", "", "", "", "", 
  38.89, 1.2123198*^7, 99.11, 18.8, 3.244, 1.942, 2064.236, 49.6, 235.848, 
  0.99, 0.6, 12.3, 11.035, 0.5, 61.77, 0.545}, 
 {"BEN", "Africa", "Benin", "2021-05-07", 7884., 0., 9., 100., 0., 0.143, 
  650.323, 0., 0.742, 8.249, 0., 0.012, 0.74, "", "", "", "", "", "", "", "", 
  "", "", "", "", "", "", "", "", "", "", "", "", "", "", "", "", "", "", 
  38.89, 1.2123198*^7, 99.11, 18.8, 3.244, 1.942, 2064.236, 49.6, 235.848, 
  0.99, 0.6, 12.3, 11.035, 0.5, 61.77, 0.545}, 
 {"BEN", "Africa", "Benin", "2021-05-08", 7884., 0., 9., 100., 0., 0.143, 
  650.323, 0., 0.742, 8.249, 0., 0.012, 0.74, "", "", "", "", "", "", "", "", 
  "", "", "", "", "", "", "", "", "", "", "", "", "", "", "", "", "", "", 
  38.89, 1.2123198*^7, 99.11, 18.8, 3.244, 1.942, 2064.236, 49.6, 235.848, 
  0.99, 0.6, 12.3, 11.035, 0.5, 61.77, 0.545}, 
 {"BEN", "Africa", "Benin", "2021-05-09", 7884., 0., 9., 100., 0., 0.143, 
  650.323, 0., 0.742, 8.249, 0., 0.012, 0.73, "", "", "", "", "", "", "", "", 
  "", "", "", "", "", "", "", "", "", "", "", "", "", "", "", "", "", "", 
  38.89, 1.2123198*^7, 99.11, 18.8, 3.244, 1.942, 2064.236, 49.6, 235.848, 
  0.99, 0.6, 12.3, 11.035, 0.5, 61.77, 0.545}, 
 {"BEN", "Africa", "Benin", "2021-05-10", 7884., 0., 0., 100., 0., 0., 
  650.323, 0., 0., 8.249, 0., 0., 0.73, "", "", "", "", "", "", "", "", "", 
  "", "", "", "", "", "", "", "", "", "", "", "", "", "", "", "", "", 38.89, 
  1.2123198*^7, 99.11, 18.8, 3.244, 1.942, 2064.236, 49.6, 235.848, 0.99, 
  0.6, 12.3, 11.035, 0.5, 61.77, 0.545}, {"BEN", "Africa", "Benin", 
  "2021-05-11", 7995., 111., 15.857, 101., 1., 0.143, 659.479, 9.156, 1.308, 
  8.331, 0.082, 0.012, 0.73, "", "", "", "", "", "", "", "", "", "", "", "", 
  "", "", "", "", "", "", "", "", "", "", "", "", "", "", 38.89, 
  1.2123198*^7, 99.11, 18.8, 3.244, 1.942, 2064.236, 49.6, 235.848, 0.99, 
  0.6, 12.3, 11.035, 0.5, 61.77, 0.545}, {"BEN", "Africa", "Benin", 
  "2021-05-12", 7995., 0., 15.857, 101., 0., 0.143, 659.479, 0., 1.308, 
  8.331, 0., 0.012, 0.73, "", "", "", "", "", "", "", "", "", "", "", "", "", 
  "", "", "", "", 10683., 10683., "", "", "", 0.09, 0.09, "", "", 38.89, 
  1.2123198*^7, 99.11, 18.8, 3.244, 1.942, 2064.236, 49.6, 235.848, 0.99, 
  0.6, 12.3, 11.035, 0.5, 61.77, 0.545}, {"BEN", "Africa", "Benin", 
  "2021-05-13", 7995., 0., 15.857, 101., 0., 0.143, 659.479, 0., 1.308, 
  8.331, 0., 0.012, 0.73, "", "", "", "", "", "", "", "", "", "", "", "", "", 
  "", "", "", "", "", "", "", "", 250., "", "", "", 21., 38.89, 1.2123198*^7, 
  99.11, 18.8, 3.244, 1.942, 2064.236, 49.6, 235.848, 0.99, 0.6, 12.3, 
  11.035, 0.5, 61.77, 0.545}, {"BEN", "Africa", "Benin", "2021-05-14", 7995., 
  0., 15.857, 101., 0., 0.143, 659.479, 0., 1.308, 8.331, 0., 0.012, 0.73, 
  "", "", "", "", "", "", "", "", "", "", "", "", "", "", "", "", "", "", "", 
  "", "", 250., "", "", "", 21., 38.89, 1.2123198*^7, 99.11, 18.8, 3.244, 
  1.942, 2064.236, 49.6, 235.848, 0.99, 0.6, 12.3, 11.035, 0.5, 61.77, 
  0.545}, {"BEN", "Africa", "Benin", "2021-05-15", 7995., 0., 15.857, 101., 
  0., 0.143, 659.479, 0., 1.308, 8.331, 0., 0.012, 0.73, "", "", "", "", "", 
  "", "", "", "", "", "", "", "", "", "", "", "", "", "", "", "", 250., "", 
  "", "", 21., 38.89, 1.2123198*^7, 99.11, 18.8, 3.244, 1.942, 2064.236, 
  49.6, 235.848, 0.99, 0.6, 12.3, 11.035, 0.5, 61.77, 0.545}, 
 {"BEN", "Africa", "Benin", "2021-05-16", 7995., 0., 15.857, 101., 0., 0.143, 
  659.479, 0., 1.308, 8.331, 0., 0.012, 0.73, "", "", "", "", "", "", "", "", 
  "", "", "", "", "", "", "", "", "", "", "", "", "", 250., "", "", "", 21., 
  38.89, 1.2123198*^7, 99.11, 18.8, 3.244, 1.942, 2064.236, 49.6, 235.848, 
  0.99, 0.6, 12.3, 11.035, 0.5, 61.77, 0.545}, 
 {"BEN", "Africa", "Benin", "2021-05-17", 7995., 0., 15.857, 101., 0., 0.143, 
  659.479, 0., 1.308, 8.331, 0., 0.012, 0.73, "", "", "", "", "", "", "", "", 
  "", "", "", "", "", "", "", "", "", "", "", "", "", 250., "", "", "", 21., 
  38.89, 1.2123198*^7, 99.11, 18.8, 3.244, 1.942, 2064.236, 49.6, 235.848, 
  0.99, 0.6, 12.3, 11.035, 0.5, 61.77, 0.545}, 
 {"BEN", "Africa", "Benin", "2021-05-18", 8025., 30., 4.286, 101., 0., 0., 
  661.954, 2.475, 0.354, 8.331, 0., 0., 0.73, "", "", "", "", "", "", "", "", 
  "", "", "", "", "", "", "", "", "", "", "", "", "", 250., "", "", "", 21., 
  38.89, 1.2123198*^7, 99.11, 18.8, 3.244, 1.942, 2064.236, 49.6, 235.848, 
  0.99, 0.6, 12.3, 11.035, 0.5, 61.77, 0.545}, 
 {"BEN", "Africa", "Benin", "2021-05-19", 8025., 0., 4.286, 101., 0., 0., 
  661.954, 0., 0.354, 8.331, 0., 0., 0.73, "", "", "", "", "", "", "", "", 
  "", 640586., 52.84, "", "", "", "", "", "tests performed", "", "", "", "", 
  250., "", "", "", 21., 38.89, 1.2123198*^7, 99.11, 18.8, 3.244, 1.942, 
  2064.236, 49.6, 235.848, 0.99, 0.6, 12.3, 11.035, 0.5, 61.77, 0.545}, 
 {"BEN", "Africa", "Benin", "2021-05-20", 8025., 0., 4.286, 101., 0., 0., 
  661.954, 0., 0.354, 8.331, 0., 0., 0.73, "", "", "", "", "", "", "", "", 
  "", "", "", "", "", "", "", "", "", "", "", "", "", 250., "", "", "", 21., 
  38.89, 1.2123198*^7, 99.11, 18.8, 3.244, 1.942, 2064.236, 49.6, 235.848, 
  0.99, 0.6, 12.3, 11.035, 0.5, 61.77, 0.545}, 
 {"BEN", "Africa", "Benin", "2021-05-21", 8025., 0., 4.286, 101., 0., 0., 
  661.954, 0., 0.354, 8.331, 0., 0., 0.73, "", "", "", "", "", "", "", "", 
  "", "", "", "", "", "", "", "", "", 12934., 12516., 418., "", 250., 0.11, 
  0.1, 0., 21., 38.89, 1.2123198*^7, 99.11, 18.8, 3.244, 1.942, 2064.236, 
  49.6, 235.848, 0.99, 0.6, 12.3, 11.035, 0.5, 61.77, 0.545}, 
 {"BEN", "Africa", "Benin", "2021-05-22", 8025., 0., 4.286, 101., 0., 0., 
  661.954, 0., 0.354, 8.331, 0., 0., 0.73, "", "", "", "", "", "", "", "", 
  "", "", "", "", "", "", "", "", "", "", "", "", "", "", "", "", "", "", 
  38.89, 1.2123198*^7, 99.11, 18.8, 3.244, 1.942, 2064.236, 49.6, 235.848, 
  0.99, 0.6, 12.3, 11.035, 0.5, 61.77, 0.545}, 
 {"BEN", "Africa", "Benin", "2021-05-23", 8025., 0., 4.286, 101., 0., 0., 
  661.954, 0., 0.354, 8.331, 0., 0., 0.73, "", "", "", "", "", "", "", "", 
  "", "", "", "", "", "", "", "", "", "", "", "", "", "", "", "", "", "", 
  38.89, 1.2123198*^7, 99.11, 18.8, 3.244, 1.942, 2064.236, 49.6, 235.848, 
  0.99, 0.6, 12.3, 11.035, 0.5, 61.77, 0.545}, 
 {"BEN", "Africa", "Benin", "2021-05-24", 8025., 0., 4.286, 101., 0., 0., 
  661.954, 0., 0.354, 8.331, 0., 0., 0.74, "", "", "", "", "", "", "", "", 
  "", "", "", "", "", "", "", "", "", "", "", "", "", "", "", "", "", "", 
  38.89, 1.2123198*^7, 99.11, 18.8, 3.244, 1.942, 2064.236, 49.6, 235.848, 
  0.99, 0.6, 12.3, 11.035, 0.5, 61.77, 0.545}, 
 {"BEN", "Africa", "Benin", "2021-05-25", 8025., 0., 0., 101., 0., 0., 
  661.954, 0., 0., 8.331, 0., 0., 0.74, "", "", "", "", "", "", "", "", "", 
  "", "", "", "", "", "", "", "", "", "", "", "", "", "", "", "", "", 38.89, 
  1.2123198*^7, 99.11, 18.8, 3.244, 1.942, 2064.236, 49.6, 235.848, 0.99, 
  0.6, 12.3, 11.035, 0.5, 61.77, 0.545}, {"BEN", "Africa", "Benin", 
  "2021-05-26", 8058., 33., 4.714, 101., 0., 0., 664.676, 2.722, 0.389, 
  8.331, 0., 0., 0.74, "", "", "", "", "", "", "", "", "", "", "", "", "", 
  "", "", "", "", "", "", "", "", "", "", "", "", "", 38.89, 1.2123198*^7, 
  99.11, 18.8, 3.244, 1.942, 2064.236, 49.6, 235.848, 0.99, 0.6, 12.3, 
  11.035, 0.5, 61.77, 0.545}, {"BEN", "Africa", "Benin", "2021-05-27", 8058., 
  0., 4.714, 101., 0., 0., 664.676, 0., 0.389, 8.331, 0., 0., 0.74, "", "", 
  "", "", "", "", "", "", "", "", "", "", "", "", "", "", "", "", "", "", "", 
  "", "", "", "", "", 38.89, 1.2123198*^7, 99.11, 18.8, 3.244, 1.942, 
  2064.236, 49.6, 235.848, 0.99, 0.6, 12.3, 11.035, 0.5, 61.77, 0.545}, 
 {"BEN", "Africa", "Benin", "2021-05-28", 8058., 0., 4.714, 101., 0., 0., 
  664.676, 0., 0.389, 8.331, 0., 0., 0.74, "", "", "", "", "", "", "", "", 
  "", "", "", "", "", "", "", "", "", "", "", "", "", "", "", "", "", "", 
  38.89, 1.2123198*^7, 99.11, 18.8, 3.244, 1.942, 2064.236, 49.6, 235.848, 
  0.99, 0.6, 12.3, 11.035, 0.5, 61.77, 0.545}, 
 {"BEN", "Africa", "Benin", "2021-05-29", 8058., 0., 4.714, 101., 0., 0., 
  664.676, 0., 0.389, 8.331, 0., 0., 0.73, "", "", "", "", "", "", "", "", 
  "", "", "", "", "", "", "", "", "", "", "", "", "", "", "", "", "", "", 
  38.89, 1.2123198*^7, 99.11, 18.8, 3.244, 1.942, 2064.236, 49.6, 235.848, 
  0.99, 0.6, 12.3, 11.035, 0.5, 61.77, 0.545}, 
 {"BEN", "Africa", "Benin", "2021-05-30", 8058., 0., 4.714, 101., 0., 0., 
  664.676, 0., 0.389, 8.331, 0., 0., 0.73, "", "", "", "", "", "", "", "", 
  "", "", "", "", "", "", "", "", "", "", "", "", "", "", "", "", "", "", 
  38.89, 1.2123198*^7, 99.11, 18.8, 3.244, 1.942, 2064.236, 49.6, 235.848, 
  0.99, 0.6, 12.3, 11.035, 0.5, 61.77, 0.545}, 
 {"BEN", "Africa", "Benin", "2021-05-31", 8058., 0., 4.714, 101., 0., 0., 
  664.676, 0., 0.389, 8.331, 0., 0., 0.73, "", "", "", "", "", "", "", "", 
  "", "", "", "", "", "", "", "", "", "", "", "", "", "", "", "", "", "", 
  38.89, 1.2123198*^7, 99.11, 18.8, 3.244, 1.942, 2064.236, 49.6, 235.848, 
  0.99, 0.6, 12.3, 11.035, 0.5, 61.77, 0.545}, 
 {"BEN", "Africa", "Benin", "2021-06-01", 8058., 0., 4.714, 101., 0., 0., 
  664.676, 0., 0.389, 8.331, 0., 0., 0.73, "", "", "", "", "", "", "", "", 
  "", "", "", "", "", "", "", "", "", "", "", "", "", "", "", "", "", "", 
  38.89, 1.2123198*^7, 99.11, 18.8, 3.244, 1.942, 2064.236, 49.6, 235.848, 
  0.99, 0.6, 12.3, 11.035, 0.5, 61.77, 0.545}, 
 {"BEN", "Africa", "Benin", "2021-06-02", 8082., 24., 3.429, 102., 1., 0.143, 
  666.656, 1.98, 0.283, 8.414, 0.082, 0.012, 0.73, "", "", "", "", "", "", 
  "", "", "", "", "", "", "", "", "", "", "", "", "", "", "", "", "", "", "", 
  "", 38.89, 1.2123198*^7, 99.11, 18.8, 3.244, 1.942, 2064.236, 49.6, 
  235.848, 0.99, 0.6, 12.3, 11.035, 0.5, 61.77, 0.545}, 
 {"BEN", "Africa", "Benin", "2021-06-03", 8082., 0., 3.429, 102., 0., 0.143, 
  666.656, 0., 0.283, 8.414, 0., 0.012, 0.73, "", "", "", "", "", "", "", "", 
  "", "", "", "", "", "", "", "", "", "", "", "", "", "", "", "", "", "", 
  38.89, 1.2123198*^7, 99.11, 18.8, 3.244, 1.942, 2064.236, 49.6, 235.848, 
  0.99, 0.6, 12.3, 11.035, 0.5, 61.77, 0.545}, 
 {"BEN", "Africa", "Benin", "2021-06-04", 8082., 0., 3.429, 102., 0., 0.143, 
  666.656, 0., 0.283, 8.414, 0., 0.012, 0.73, "", "", "", "", "", "", "", "", 
  "", "", "", "", "", "", "", "", "", "", "", "", "", "", "", "", "", "", 
  38.89, 1.2123198*^7, 99.11, 18.8, 3.244, 1.942, 2064.236, 49.6, 235.848, 
  0.99, 0.6, 12.3, 11.035, 0.5, 61.77, 0.545}, 
 {"BEN", "Africa", "Benin", "2021-06-05", 8082., 0., 3.429, 102., 0., 0.143, 
  666.656, 0., 0.283, 8.414, 0., 0.012, 0.73, "", "", "", "", "", "", "", "", 
  "", "", "", "", "", "", "", "", "", "", "", "", "", "", "", "", "", "", 
  38.89, 1.2123198*^7, 99.11, 18.8, 3.244, 1.942, 2064.236, 49.6, 235.848, 
  0.99, 0.6, 12.3, 11.035, 0.5, 61.77, 0.545}, 
 {"BEN", "Africa", "Benin", "2021-06-06", 8082., 0., 3.429, 102., 0., 0.143, 
  666.656, 0., 0.283, 8.414, 0., 0.012, 0.73, "", "", "", "", "", "", "", "", 
  "", "", "", "", "", "", "", "", "", "", "", "", "", "", "", "", "", "", 
  38.89, 1.2123198*^7, 99.11, 18.8, 3.244, 1.942, 2064.236, 49.6, 235.848, 
  0.99, 0.6, 12.3, 11.035, 0.5, 61.77, 0.545}, 
 {"BEN", "Africa", "Benin", "2021-06-07", 8082., 0., 3.429, 102., 0., 0.143, 
  666.656, 0., 0.283, 8.414, 0., 0.012, "", "", "", "", "", "", "", "", "", 
  "", "", "", "", "", "", "", "", "", "", "", "", "", "", "", "", "", "", "", 
  1.2123198*^7, 99.11, 18.8, 3.244, 1.942, 2064.236, 49.6, 235.848, 0.99, 
  0.6, 12.3, 11.035, 0.5, 61.77, 0.545}, {"BMU", "North America", "Bermuda", 
  "2021-01-10", "", "", "", "", "", "", "", "", "", "", "", "", "", "", "", 
  "", "", "", "", "", "", "", "", "", "", "", "", "", "", "", 0., 0., "", "", 
  "", 0., 0., "", "", 61.11, 62273., 1308.82, "", "", "", 50669.315, "", 
  139.547, 13., "", "", "", "", 82.59, ""}, {"BMU", "North America", 
  "Bermuda", "2021-01-11", "", "", "", "", "", "", "", "", "", "", "", "", 
  "", "", "", "", "", "", "", "", "", "", "", "", "", "", "", "", "", "", "", 
  "", "", "", 278., "", "", "", 4464., 61.11, 62273., 1308.82, "", "", "", 
  50669.315, "", 139.547, 13., "", "", "", "", 82.59, ""}, 
 {"BMU", "North America", "Bermuda", "2021-01-12", "", "", "", "", "", "", 
  "", "", "", "", "", "", "", "", "", "", "", "", "", "", "", "", "", "", "", 
  "", "", "", "", "", "", "", "", "", 278., "", "", "", 4464., 61.11, 62273., 
  1308.82, "", "", "", 50669.315, "", 139.547, 13., "", "", "", "", 82.59, 
  ""}, {"BMU", "North America", "Bermuda", "2021-01-13", "", "", "", "", "", 
  "", "", "", "", "", "", "", "", "", "", "", "", "", "", "", "", "", "", "", 
  "", "", "", "", "", "", "", "", "", "", 278., "", "", "", 4464., 57.41, 
  62273., 1308.82, "", "", "", 50669.315, "", 139.547, 13., "", "", "", "", 
  82.59, ""}, {"BMU", "North America", "Bermuda", "2021-01-14", "", "", "", 
  "", "", "", "", "", "", "", "", "", "", "", "", "", "", "", "", "", "", "", 
  "", "", "", "", "", "", "", "", "", "", "", "", 278., "", "", "", 4464., 
  57.41, 62273., 1308.82, "", "", "", 50669.315, "", 139.547, 13., "", "", 
  "", "", 82.59, ""}, {"BMU", "North America", "Bermuda", "2021-01-15", "", 
  "", "", "", "", "", "", "", "", "", "", "", "", "", "", "", "", "", "", "", 
  "", "", "", "", "", "", "", "", "", "", "", "", "", "", 278., "", "", "", 
  4464., 57.41, 62273., 1308.82, "", "", "", 50669.315, "", 139.547, 13., "", 
  "", "", "", 82.59, ""}, {"BMU", "North America", "Bermuda", "2021-01-16", 
  "", "", "", "", "", "", "", "", "", "", "", "", "", "", "", "", "", "", "", 
  "", "", "", "", "", "", "", "", "", "", "", 1665., 1665., "", "", 278., 
  2.67, 2.67, "", 4464., 57.41, 62273., 1308.82, "", "", "", 50669.315, "", 
  139.547, 13., "", "", "", "", 82.59, ""}, {"BMU", "North America", 
  "Bermuda", "2021-01-17", "", "", "", "", "", "", "", "", "", "", "", "", 
  "", "", "", "", "", "", "", "", "", "", "", "", "", "", "", "", "", "", "", 
  "", "", "", 264., "", "", "", 4239., 57.41, 62273., 1308.82, "", "", "", 
  50669.315, "", 139.547, 13., "", "", "", "", 82.59, ""}, 
 {"BMU", "North America", "Bermuda", "2021-01-18", "", "", "", "", "", "", 
  "", "", "", "", "", "", "", "", "", "", "", "", "", "", "", "", "", "", "", 
  "", "", "", "", "", "", "", "", "", 250., "", "", "", 4015., 57.41, 62273., 
  1308.82, "", "", "", 50669.315, "", 139.547, 13., "", "", "", "", 82.59, 
  ""}, {"BMU", "North America", "Bermuda", "2021-01-19", "", "", "", "", "", 
  "", "", "", "", "", "", "", "", "", "", "", "", "", "", "", "", "", "", "", 
  "", "", "", "", "", "", "", "", "", "", 236., "", "", "", 3790., 57.41, 
  62273., 1308.82, "", "", "", 50669.315, "", 139.547, 13., "", "", "", "", 
  82.59, ""}, {"BMU", "North America", "Bermuda", "2021-01-20", "", "", "", 
  "", "", "", "", "", "", "", "", "", "", "", "", "", "", "", "", "", "", "", 
  "", "", "", "", "", "", "", "", "", "", "", "", 222., "", "", "", 3565., 
  57.41, 62273., 1308.82, "", "", "", 50669.315, "", 139.547, 13., "", "", 
  "", "", 82.59, ""}, {"BMU", "North America", "Bermuda", "2021-01-21", "", 
  "", "", "", "", "", "", "", "", "", "", "", "", "", "", "", "", "", "", "", 
  "", "", "", "", "", "", "", "", "", "", "", "", "", "", 209., "", "", "", 
  3356., 50.93, 62273., 1308.82, "", "", "", 50669.315, "", 139.547, 13., "", 
  "", "", "", 82.59, ""}, {"BMU", "North America", "Bermuda", "2021-01-22", 
  "", "", "", "", "", "", "", "", "", "", "", "", "", "", "", "", "", "", "", 
  "", "", "", "", "", "", "", "", "", "", "", "", "", "", "", 195., "", "", 
  "", 3131., 50.93, 62273., 1308.82, "", "", "", 50669.315, "", 139.547, 13., 
  "", "", "", "", 82.59, ""}, {"BMU", "North America", "Bermuda", 
  "2021-01-23", "", "", "", "", "", "", "", "", "", "", "", "", "", "", "", 
  "", "", "", "", "", "", "", "", "", "", "", "", "", "", "", 2932., 2932., 
  "", "", 181., 4.71, 4.71, "", 2907., 50.93, 62273., 1308.82, "", "", "", 
  50669.315, "", 139.547, 13., "", "", "", "", 82.59, ""}, 
 {"BMU", "North America", "Bermuda", "2021-01-24", "", "", "", "", "", "", 
  "", "", "", "", "", "", "", "", "", "", "", "", "", "", "", "", "", "", "", 
  "", "", "", "", "", "", "", "", "", 195., "", "", "", 3131., 50.93, 62273., 
  1308.82, "", "", "", 50669.315, "", 139.547, 13., "", "", "", "", 82.59, 
  ""}, {"BMU", "North America", "Bermuda", "2021-01-25", "", "", "", "", "", 
  "", "", "", "", "", "", "", "", "", "", "", "", "", "", "", "", "", "", "", 
  "", "", "", "", "", "", "", "", "", "", 209., "", "", "", 3356., 50.93, 
  62273., 1308.82, "", "", "", 50669.315, "", 139.547, 13., "", "", "", "", 
  82.59, ""}, {"BMU", "North America", "Bermuda", "2021-01-26", "", "", "", 
  "", "", "", "", "", "", "", "", "", "", "", "", "", "", "", "", "", "", "", 
  "", "", "", "", "", "", "", "", "", "", "", "", 224., "", "", "", 3597., 
  50.93, 62273., 1308.82, "", "", "", 50669.315, "", 139.547, 13., "", "", 
  "", "", 82.59, ""}, {"BMU", "North America", "Bermuda", "2021-01-27", "", 
  "", "", "", "", "", "", "", "", "", "", "", "", "", "", "", "", "", "", "", 
  "", "", "", "", "", "", "", "", "", "", "", "", "", "", 238., "", "", "", 
  3822., 50.93, 62273., 1308.82, "", "", "", 50669.315, "", 139.547, 13., "", 
  "", "", "", 82.59, ""}, {"BMU", "North America", "Bermuda", "2021-01-28", 
  "", "", "", "", "", "", "", "", "", "", "", "", "", "", "", "", "", "", "", 
  "", "", "", "", "", "", "", "", "", "", "", "", "", "", "", 252., "", "", 
  "", 4047., 50.93, 62273., 1308.82, "", "", "", 50669.315, "", 139.547, 13., 
  "", "", "", "", 82.59, ""}, {"BMU", "North America", "Bermuda", 
  "2021-01-29", "", "", "", "", "", "", "", "", "", "", "", "", "", "", "", 
  "", "", "", "", "", "", "", "", "", "", "", "", "", "", "", "", "", "", "", 
  266., "", "", "", 4272., 50.93, 62273., 1308.82, "", "", "", 50669.315, "", 
  139.547, 13., "", "", "", "", 82.59, ""}, {"BMU", "North America", 
  "Bermuda", "2021-01-30", "", "", "", "", "", "", "", "", "", "", "", "", 
  "", "", "", "", "", "", "", "", "", "", "", "", "", "", "", "", "", "", 
  4897., 4897., "", "", 281., 7.86, 7.86, "", 4512., 50.93, 62273., 1308.82, 
  "", "", "", 50669.315, "", 139.547, 13., "", "", "", "", 82.59, ""}, 
 {"BMU", "North America", "Bermuda", "2021-01-31", "", "", "", "", "", "", 
  "", "", "", "", "", "", "", "", "", "", "", "", "", "", "", "", "", "", "", 
  "", "", "", "", "", "", "", "", "", 326., "", "", "", 5235., 50.93, 62273., 
  1308.82, "", "", "", 50669.315, "", 139.547, 13., "", "", "", "", 82.59, 
  ""}, {"BMU", "North America", "Bermuda", "2021-02-01", "", "", "", "", "", 
  "", "", "", "", "", "", "", "", "", "", "", "", "", "", "", "", "", "", "", 
  "", "", "", "", "", "", "", "", "", "", 372., "", "", "", 5974., 50.93, 
  62273., 1308.82, "", "", "", 50669.315, "", 139.547, 13., "", "", "", "", 
  82.59, ""}, {"BMU", "North America", "Bermuda", "2021-02-02", "", "", "", 
  "", "", "", "", "", "", "", "", "", "", "", "", "", "", "", "", "", "", "", 
  "", "", "", "", "", "", "", "", "", "", "", "", 417., "", "", "", 6696., 
  50.93, 62273., 1308.82, "", "", "", 50669.315, "", 139.547, 13., "", "", 
  "", "", 82.59, ""}, {"BMU", "North America", "Bermuda", "2021-02-03", "", 
  "", "", "", "", "", "", "", "", "", "", "", "", "", "", "", "", "", "", "", 
  "", "", "", "", "", "", "", "", "", "", "", "", "", "", 463., "", "", "", 
  7435., 50.93, 62273., 1308.82, "", "", "", 50669.315, "", 139.547, 13., "", 
  "", "", "", 82.59, ""}, {"BMU", "North America", "Bermuda", "2021-02-04", 
  "", "", "", "", "", "", "", "", "", "", "", "", "", "", "", "", "", "", "", 
  "", "", "", "", "", "", "", "", "", "", "", "", "", "", "", 509., "", "", 
  "", 8174., 50.93, 62273., 1308.82, "", "", "", 50669.315, "", 139.547, 13., 
  "", "", "", "", 82.59, ""}, {"BMU", "North America", "Bermuda", 
  "2021-02-05", "", "", "", "", "", "", "", "", "", "", "", "", "", "", "", 
  "", "", "", "", "", "", "", "", "", "", "", "", "", "", "", "", "", "", "", 
  554., "", "", "", 8896., 50.93, 62273., 1308.82, "", "", "", 50669.315, "", 
  139.547, 13., "", "", "", "", 82.59, ""}, {"BMU", "North America", 
  "Bermuda", "2021-02-06", "", "", "", "", "", "", "", "", "", "", "", "", 
  "", "", "", "", "", "", "", "", "", "", "", "", "", "", "", "", "", "", 
  9095., 7504., 1591., "", 600., 14.61, 12.05, 2.55, 9635., 50.93, 62273., 
  1308.82, "", "", "", 50669.315, "", 139.547, 13., "", "", "", "", 82.59, 
  ""}, {"BMU", "North America", "Bermuda", "2021-02-07", "", "", "", "", "", 
  "", "", "", "", "", "", "", "", "", "", "", "", "", "", "", "", "", "", "", 
  "", "", "", "", "", "", "", "", "", "", 557., "", "", "", 8944., 50.93, 
  62273., 1308.82, "", "", "", 50669.315, "", 139.547, 13., "", "", "", "", 
  82.59, ""}, {"BMU", "North America", "Bermuda", "2021-02-08", "", "", "", 
  "", "", "", "", "", "", "", "", "", "", "", "", "", "", "", "", "", "", "", 
  "", "", "", "", "", "", "", "", "", "", "", "", 515., "", "", "", 8270., 
  50.93, 62273., 1308.82, "", "", "", 50669.315, "", 139.547, 13., "", "", 
  "", "", 82.59, ""}, {"BMU", "North America", "Bermuda", "2021-02-09", "", 
  "", "", "", "", "", "", "", "", "", "", "", "", "", "", "", "", "", "", "", 
  "", "", "", "", "", "", "", "", "", "", 10000., 8400., 1600., "", 472., 
  16.06, 13.49, 2.57, 7580., 50.93, 62273., 1308.82, "", "", "", 50669.315, 
  "", 139.547, 13., "", "", "", "", 82.59, ""}, 
 {"BMU", "North America", "Bermuda", "2021-02-10", "", "", "", "", "", "", 
  "", "", "", "", "", "", "", "", "", "", "", "", "", "", "", "", "", "", "", 
  "", "", "", "", "", "", "", "", "", 461., "", "", "", 7403., 50.93, 62273., 
  1308.82, "", "", "", 50669.315, "", 139.547, 13., "", "", "", "", 82.59, 
  ""}, {"BMU", "North America", "Bermuda", "2021-02-11", "", "", "", "", "", 
  "", "", "", "", "", "", "", "", "", "", "", "", "", "", "", "", "", "", "", 
  "", "", "", "", "", "", "", "", "", "", 451., "", "", "", 7242., 50.93, 
  62273., 1308.82, "", "", "", 50669.315, "", 139.547, 13., "", "", "", "", 
  82.59, ""}, {"BMU", "North America", "Bermuda", "2021-02-12", "", "", "", 
  "", "", "", "", "", "", "", "", "", "", "", "", "", "", "", "", "", "", "", 
  "", "", "", "", "", "", "", "", "", "", "", "", 440., "", "", "", 7066., 
  50.93, 62273., 1308.82, "", "", "", 50669.315, "", 139.547, 13., "", "", 
  "", "", 82.59, ""}, {"BMU", "North America", "Bermuda", "2021-02-13", "", 
  "", "", "", "", "", "", "", "", "", "", "", "", "", "", "", "", "", "", "", 
  "", "", "", "", "", "", "", "", "", "", "", "", "", "", 430., "", "", "", 
  6905., 50.93, 62273., 1308.82, "", "", "", 50669.315, "", 139.547, 13., "", 
  "", "", "", 82.59, ""}, {"BMU", "North America", "Bermuda", "2021-02-14", 
  "", "", "", "", "", "", "", "", "", "", "", "", "", "", "", "", "", "", "", 
  "", "", "", "", "", "", "", "", "", "", "", "", "", "", "", 462., "", "", 
  "", 7419., 50.93, 62273., 1308.82, "", "", "", 50669.315, "", 139.547, 13., 
  "", "", "", "", 82.59, ""}, {"BMU", "North America", "Bermuda", 
  "2021-02-15", "", "", "", "", "", "", "", "", "", "", "", "", "", "", "", 
  "", "", "", "", "", "", "", "", "", "", "", "", "", "", "", 13155., "", "", 
  "", 494., 21.12, "", "", 7933., 50.93, 62273., 1308.82, "", "", "", 
  50669.315, "", 139.547, 13., "", "", "", "", 82.59, ""}, 
 {"BMU", "North America", "Bermuda", "2021-02-16", "", "", "", "", "", "", 
  "", "", "", "", "", "", "", "", "", "", "", "", "", "", "", "", "", "", "", 
  "", "", "", "", "", "", "", "", "", 531., "", "", "", 8527., 47.22, 62273., 
  1308.82, "", "", "", 50669.315, "", 139.547, 13., "", "", "", "", 82.59, 
  ""}, {"BMU", "North America", "Bermuda", "2021-02-17", "", "", "", "", "", 
  "", "", "", "", "", "", "", "", "", "", "", "", "", "", "", "", "", "", "", 
  "", "", "", "", "", "", "", "", "", "", 536., "", "", "", 8607., 47.22, 
  62273., 1308.82, "", "", "", 50669.315, "", 139.547, 13., "", "", "", "", 
  82.59, ""}, {"BMU", "North America", "Bermuda", "2021-02-18", "", "", "", 
  "", "", "", "", "", "", "", "", "", "", "", "", "", "", "", "", "", "", "", 
  "", "", "", "", "", "", "", "", "", "", "", "", 540., "", "", "", 8671., 
  47.22, 62273., 1308.82, "", "", "", 50669.315, "", 139.547, 13., "", "", 
  "", "", 82.59, ""}, {"BMU", "North America", "Bermuda", "2021-02-19", "", 
  "", "", "", "", "", "", "", "", "", "", "", "", "", "", "", "", "", "", "", 
  "", "", "", "", "", "", "", "", "", "", "", "", "", "", 545., "", "", "", 
  8752., 47.22, 62273., 1308.82, "", "", "", 50669.315, "", 139.547, 13., "", 
  "", "", "", 82.59, ""}, {"BMU", "North America", "Bermuda", "2021-02-20", 
  "", "", "", "", "", "", "", "", "", "", "", "", "", "", "", "", "", "", "", 
  "", "", "", "", "", "", "", "", "", "", "", "", "", "", "", 550., "", "", 
  "", 8832., 47.22, 62273., 1308.82, "", "", "", 50669.315, "", 139.547, 13., 
  "", "", "", "", 82.59, ""}, {"BMU", "North America", "Bermuda", 
  "2021-02-21", "", "", "", "", "", "", "", "", "", "", "", "", "", "", "", 
  "", "", "", "", "", "", "", "", "", "", "", "", "", "", "", "", "", "", "", 
  555., "", "", "", 8912., 47.22, 62273., 1308.82, "", "", "", 50669.315, "", 
  139.547, 13., "", "", "", "", 82.59, ""}, {"BMU", "North America", 
  "Bermuda", "2021-02-22", "", "", "", "", "", "", "", "", "", "", "", "", 
  "", "", "", "", "", "", "", "", "", "", "", "", "", "", "", "", "", "", 
  17073., 12304., 4769., "", 560., 27.42, 19.76, 7.66, 8993., 47.22, 62273., 
  1308.82, "", "", "", 50669.315, "", 139.547, 13., "", "", "", "", 82.59, 
  ""}, {"BMU", "North America", "Bermuda", "2021-02-23", "", "", "", "", "", 
  "", "", "", "", "", "", "", "", "", "", "", "", "", "", "", "", "", "", "", 
  "", "", "", "", "", "", "", "", "", "", 584., "", "", "", 9378., 47.22, 
  62273., 1308.82, "", "", "", 50669.315, "", 139.547, 13., "", "", "", "", 
  82.59, ""}, {"BMU", "North America", "Bermuda", "2021-02-24", "", "", "", 
  "", "", "", "", "", "", "", "", "", "", "", "", "", "", "", "", "", "", "", 
  "", "", "", "", "", "", "", "", "", "", "", "", 607., "", "", "", 9747., 
  47.22, 62273., 1308.82, "", "", "", 50669.315, "", 139.547, 13., "", "", 
  "", "", 82.59, ""}, {"BMU", "North America", "Bermuda", "2021-02-25", "", 
  "", "", "", "", "", "", "", "", "", "", "", "", "", "", "", "", "", "", "", 
  "", "", "", "", "", "", "", "", "", "", "", "", "", "", 631., "", "", "", 
  10133., 47.22, 62273., 1308.82, "", "", "", 50669.315, "", 139.547, 13., 
  "", "", "", "", 82.59, ""}, {"BMU", "North America", "Bermuda", 
  "2021-02-26", "", "", "", "", "", "", "", "", "", "", "", "", "", "", "", 
  "", "", "", "", "", "", "", "", "", "", "", "", "", "", "", "", "", "", "", 
  655., "", "", "", 10518., 47.22, 62273., 1308.82, "", "", "", 50669.315, 
  "", 139.547, 13., "", "", "", "", 82.59, ""}, 
 {"BMU", "North America", "Bermuda", "2021-02-27", "", "", "", "", "", "", 
  "", "", "", "", "", "", "", "", "", "", "", "", "", "", "", "", "", "", "", 
  "", "", "", "", "", 20705., 13659., 7046., "", 679., 33.25, 21.93, 11.31, 
  10904., 47.22, 62273., 1308.82, "", "", "", 50669.315, "", 139.547, 13., 
  "", "", "", "", 82.59, ""}, {"BMU", "North America", "Bermuda", 
  "2021-02-28", "", "", "", "", "", "", "", "", "", "", "", "", "", "", "", 
  "", "", "", "", "", "", "", "", "", "", "", "", "", "", "", "", "", "", "", 
  648., "", "", "", 10406., 47.22, 62273., 1308.82, "", "", "", 50669.315, 
  "", 139.547, 13., "", "", "", "", 82.59, ""}, 
 {"BMU", "North America", "Bermuda", "2021-03-01", "", "", "", "", "", "", 
  "", "", "", "", "", "", "", "", "", "", "", "", "", "", "", "", "", "", "", 
  "", "", "", "", "", 21387., "", "", "", 616., 34.34, "", "", 9892., 47.22, 
  62273., 1308.82, "", "", "", 50669.315, "", 139.547, 13., "", "", "", "", 
  82.59, ""}, {"BMU", "North America", "Bermuda", "2021-03-02", "", "", "", 
  "", "", "", "", "", "", "", "", "", "", "", "", "", "", "", "", "", "", "", 
  "", "", "", "", "", "", "", "", "", "", "", "", 695., "", "", "", 11161., 
  47.22, 62273., 1308.82, "", "", "", 50669.315, "", 139.547, 13., "", "", 
  "", "", 82.59, ""}, {"BMU", "North America", "Bermuda", "2021-03-03", "", 
  "", "", "", "", "", "", "", "", "", "", "", "", "", "", "", "", "", "", "", 
  "", "", "", "", "", "", "", "", "", "", 23939., 15294., 8645., "", 773., 
  38.44, 24.56, 13.88, 12413., 50.93, 62273., 1308.82, "", "", "", 50669.315, 
  "", 139.547, 13., "", "", "", "", 82.59, ""}, 
 {"BMU", "North America", "Bermuda", "2021-03-04", "", "", "", "", "", "", 
  "", "", "", "", "", "", "", "", "", "", "", "", "", "", "", "", "", "", "", 
  "", "", "", "", "", "", "", "", "", 747., "", "", "", 11996., 50.93, 
  62273., 1308.82, "", "", "", 50669.315, "", 139.547, 13., "", "", "", "", 
  82.59, ""}, {"BMU", "North America", "Bermuda", "2021-03-05", "", "", "", 
  "", "", "", "", "", "", "", "", "", "", "", "", "", "", "", "", "", "", "", 
  "", "", "", "", "", "", "", "", "", "", "", "", 720., "", "", "", 11562., 
  50.93, 62273., 1308.82, "", "", "", 50669.315, "", 139.547, 13., "", "", 
  "", "", 82.59, ""}, {"BMU", "North America", "Bermuda", "2021-03-06", "", 
  "", "", "", "", "", "", "", "", "", "", "", "", "", "", "", "", "", "", "", 
  "", "", "", "", "", "", "", "", "", "", "", "", "", "", 694., "", "", "", 
  11144., 50.93, 62273., 1308.82, "", "", "", 50669.315, "", 139.547, 13., 
  "", "", "", "", 82.59, ""}, {"BMU", "North America", "Bermuda", 
  "2021-03-07", "", "", "", "", "", "", "", "", "", "", "", "", "", "", "", 
  "", "", "", "", "", "", "", "", "", "", "", "", "", "", "", "", "", "", "", 
  723., "", "", "", 11610., 50.93, 62273., 1308.82, "", "", "", 50669.315, 
  "", 139.547, 13., "", "", "", "", 82.59, ""}, 
 {"BMU", "North America", "Bermuda", "2021-03-08", "", "", "", "", "", "", 
  "", "", "", "", "", "", "", "", "", "", "", "", "", "", "", "", "", "", "", 
  "", "", "", "", "", "", "", "", "", 751., "", "", "", 12060., 50.93, 
  62273., 1308.82, "", "", "", 50669.315, "", 139.547, 13., "", "", "", "", 
  82.59, ""}, {"BMU", "North America", "Bermuda", "2021-03-09", "", "", "", 
  "", "", "", "", "", "", "", "", "", "", "", "", "", "", "", "", "", "", "", 
  "", "", "", "", "", "", "", "", "", "", "", "", 646., "", "", "", 10374., 
  50.93, 62273., 1308.82, "", "", "", 50669.315, "", 139.547, 13., "", "", 
  "", "", 82.59, ""}, {"BMU", "North America", "Bermuda", "2021-03-10", "", 
  "", "", "", "", "", "", "", "", "", "", "", "", "", "", "", "", "", "", "", 
  "", "", "", "", "", "", "", "", "", "", 27727., 17395., 10332., "", 541., 
  44.52, 27.93, 16.59, 8688., 50.93, 62273., 1308.82, "", "", "", 50669.315, 
  "", 139.547, 13., "", "", "", "", 82.59, ""}, 
 {"BMU", "North America", "Bermuda", "2021-03-11", "", "", "", "", "", "", 
  "", "", "", "", "", "", "", "", "", "", "", "", "", "", "", "", "", "", "", 
  "", "", "", "", "", "", "", "", "", 543., "", "", "", 8720., 50.93, 62273., 
  1308.82, "", "", "", 50669.315, "", 139.547, 13., "", "", "", "", 82.59, 
  ""}, {"BMU", "North America", "Bermuda", "2021-03-12", "", "", "", "", "", 
  "", "", "", "", "", "", "", "", "", "", "", "", "", "", "", "", "", "", "", 
  "", "", "", "", "", "", "", "", "", "", 544., "", "", "", 8736., 50.93, 
  62273., 1308.82, "", "", "", 50669.315, "", 139.547, 13., "", "", "", "", 
  82.59, ""}, {"BMU", "North America", "Bermuda", "2021-03-13", "", "", "", 
  "", "", "", "", "", "", "", "", "", "", "", "", "", "", "", "", "", "", "", 
  "", "", "", "", "", "", "", "", "", "", "", "", 545., "", "", "", 8752., 
  50.93, 62273., 1308.82, "", "", "", 50669.315, "", 139.547, 13., "", "", 
  "", "", 82.59, ""}, {"BMU", "North America", "Bermuda", "2021-03-14", "", 
  "", "", "", "", "", "", "", "", "", "", "", "", "", "", "", "", "", "", "", 
  "", "", "", "", "", "", "", "", "", "", "", "", "", "", 547., "", "", "", 
  8784., 50.93, 62273., 1308.82, "", "", "", 50669.315, "", 139.547, 13., "", 
  "", "", "", 82.59, ""}, {"BMU", "North America", "Bermuda", "2021-03-15", 
  "", "", "", "", "", "", "", "", "", "", "", "", "", "", "", "", "", "", "", 
  "", "", "", "", "", "", "", "", "", "", "", 30481., 18807., 11674., "", 
  548., 48.95, 30.2, 18.75, 8800., 50.93, 62273., 1308.82, "", "", "", 
  50669.315, "", 139.547, 13., "", "", "", "", 82.59, ""}, 
 {"BMU", "North America", "Bermuda", "2021-03-16", "", "", "", "", "", "", 
  "", "", "", "", "", "", "", "", "", "", "", "", "", "", "", "", "", "", "", 
  "", "", "", "", "", "", "", "", "", 547., "", "", "", 8784., 50.93, 62273., 
  1308.82, "", "", "", 50669.315, "", 139.547, 13., "", "", "", "", 82.59, 
  ""}, {"BMU", "North America", "Bermuda", "2021-03-17", "", "", "", "", "", 
  "", "", "", "", "", "", "", "", "", "", "", "", "", "", "", "", "", "", "", 
  "", "", "", "", "", "", "", "", "", "", 545., "", "", "", 8752., 50.93, 
  62273., 1308.82, "", "", "", 50669.315, "", 139.547, 13., "", "", "", "", 
  82.59, ""}, {"BMU", "North America", "Bermuda", "2021-03-18", "", "", "", 
  "", "", "", "", "", "", "", "", "", "", "", "", "", "", "", "", "", "", "", 
  "", "", "", "", "", "", "", "", "", "", "", "", 543., "", "", "", 8720., 
  50.93, 62273., 1308.82, "", "", "", 50669.315, "", 139.547, 13., "", "", 
  "", "", 82.59, ""}, {"BMU", "North America", "Bermuda", "2021-03-19", "", 
  "", "", "", "", "", "", "", "", "", "", "", "", "", "", "", "", "", "", "", 
  "", "", "", "", "", "", "", "", "", "", "", "", "", "", 540., "", "", "", 
  8671., 50.93, 62273., 1308.82, "", "", "", 50669.315, "", 139.547, 13., "", 
  "", "", "", 82.59, ""}, {"BMU", "North America", "Bermuda", "2021-03-20", 
  "", "", "", "", "", "", "", "", "", "", "", "", "", "", "", "", "", "", "", 
  "", "", "", "", "", "", "", "", "", "", "", "", "", "", "", 537., "", "", 
  "", 8623., 50.93, 62273., 1308.82, "", "", "", 50669.315, "", 139.547, 13., 
  "", "", "", "", 82.59, ""}, {"BMU", "North America", "Bermuda", 
  "2021-03-21", "", "", "", "", "", "", "", "", "", "", "", "", "", "", "", 
  "", "", "", "", "", "", "", "", "", "", "", "", "", "", "", "", "", "", "", 
  535., "", "", "", 8591., 54.63, 62273., 1308.82, "", "", "", 50669.315, "", 
  139.547, 13., "", "", "", "", 82.59, ""}, {"BMU", "North America", 
  "Bermuda", "2021-03-22", "", "", "", "", "", "", "", "", "", "", "", "", 
  "", "", "", "", "", "", "", "", "", "", "", "", "", "", "", "", "", "", 
  34204., 21049., 13155., "", 532., 54.93, 33.8, 21.12, 8543., 54.63, 62273., 
  1308.82, "", "", "", 50669.315, "", 139.547, 13., "", "", "", "", 82.59, 
  ""}, {"BMU", "North America", "Bermuda", "2021-03-23", "", "", "", "", "", 
  "", "", "", "", "", "", "", "", "", "", "", "", "", "", "", "", "", "", "", 
  "", "", "", "", "", "", "", "", "", "", 558., "", "", "", 8961., 54.63, 
  62273., 1308.82, "", "", "", 50669.315, "", 139.547, 13., "", "", "", "", 
  82.59, ""}, {"BMU", "North America", "Bermuda", "2021-03-24", "", "", "", 
  "", "", "", "", "", "", "", "", "", "", "", "", "", "", "", "", "", "", "", 
  "", "", "", "", "", "", "", "", "", "", "", "", 585., "", "", "", 9394., 
  54.63, 62273., 1308.82, "", "", "", 50669.315, "", 139.547, 13., "", "", 
  "", "", 82.59, ""}, {"BMU", "North America", "Bermuda", "2021-03-25", "", 
  "", "", "", "", "", "", "", "", "", "", "", "", "", "", "", "", "", "", "", 
  "", "", "", "", "", "", "", "", "", "", "", "", "", "", 611., "", "", "", 
  9812., 54.63, 62273., 1308.82, "", "", "", 50669.315, "", 139.547, 13., "", 
  "", "", "", 82.59, ""}, {"BMU", "North America", "Bermuda", "2021-03-26", 
  "", "", "", "", "", "", "", "", "", "", "", "", "", "", "", "", "", "", "", 
  "", "", "", "", "", "", "", "", "", "", "", "", "", "", "", 638., "", "", 
  "", 10245., 54.63, 62273., 1308.82, "", "", "", 50669.315, "", 139.547, 
  13., "", "", "", "", 82.59, ""}, {"BMU", "North America", "Bermuda", 
  "2021-03-27", "", "", "", "", "", "", "", "", "", "", "", "", "", "", "", 
  "", "", "", "", "", "", "", "", "", "", "", "", "", "", "", 37788., 22417., 
  15371., "", 664., 60.68, 36., 24.68, 10663., 54.63, 62273., 1308.82, "", 
  "", "", 50669.315, "", 139.547, 13., "", "", "", "", 82.59, ""}, 
 {"BMU", "North America", "Bermuda", "2021-03-28", "", "", "", "", "", "", 
  "", "", "", "", "", "", "", "", "", "", "", "", "", "", "", "", "", "", "", 
  "", "", "", "", "", "", "", "", "", 648., "", "", "", 10406., 74.07, 
  62273., 1308.82, "", "", "", 50669.315, "", 139.547, 13., "", "", "", "", 
  82.59, ""}, {"BMU", "North America", "Bermuda", "2021-03-29", "", "", "", 
  "", "", "", "", "", "", "", "", "", "", "", "", "", "", "", "", "", "", "", 
  "", "", "", "", "", "", "", "", "", "", "", "", 632., "", "", "", 10149., 
  74.07, 62273., 1308.82, "", "", "", 50669.315, "", 139.547, 13., "", "", 
  "", "", 82.59, ""}, {"BMU", "North America", "Bermuda", "2021-03-30", "", 
  "", "", "", "", "", "", "", "", "", "", "", "", "", "", "", "", "", "", "", 
  "", "", "", "", "", "", "", "", "", "", "", "", "", "", 590., "", "", "", 
  9474., 74.07, 62273., 1308.82, "", "", "", 50669.315, "", 139.547, 13., "", 
  "", "", "", 82.59, ""}, {"BMU", "North America", "Bermuda", "2021-03-31", 
  "", "", "", "", "", "", "", "", "", "", "", "", "", "", "", "", "", "", "", 
  "", "", "", "", "", "", "", "", "", "", "", "", "", "", "", 547., "", "", 
  "", 8784., 74.07, 62273., 1308.82, "", "", "", 50669.315, "", 139.547, 13., 
  "", "", "", "", 82.59, ""}, {"BMU", "North America", "Bermuda", 
  "2021-04-01", "", "", "", "", "", "", "", "", "", "", "", "", "", "", "", 
  "", "", "", "", "", "", "", "", "", "", "", "", "", "", "", "", "", "", "", 
  505., "", "", "", 8109., 74.07, 62273., 1308.82, "", "", "", 50669.315, "", 
  139.547, 13., "", "", "", "", 82.59, ""}, {"BMU", "North America", 
  "Bermuda", "2021-04-02", "", "", "", "", "", "", "", "", "", "", "", "", 
  "", "", "", "", "", "", "", "", "", "", "", "", "", "", "", "", "", "", "", 
  "", "", "", 463., "", "", "", 7435., 74.07, 62273., 1308.82, "", "", "", 
  50669.315, "", 139.547, 13., "", "", "", "", 82.59, ""}, 
 {"BMU", "North America", "Bermuda", "2021-04-03", "", "", "", "", "", "", 
  "", "", "", "", "", "", "", "", "", "", "", "", "", "", "", "", "", "", "", 
  "", "", "", "", "", "", "", "", "", 420., "", "", "", 6744., 74.07, 62273., 
  1308.82, "", "", "", 50669.315, "", 139.547, 13., "", "", "", "", 82.59, 
  ""}, {"BMU", "North America", "Bermuda", "2021-04-04", "", "", "", "", "", 
  "", "", "", "", "", "", "", "", "", "", "", "", "", "", "", "", "", "", "", 
  "", "", "", "", "", "", 41152., 23791., 17361., "", 420., 66.08, 38.2, 
  27.88, 6744., 74.07, 62273., 1308.82, "", "", "", 50669.315, "", 139.547, 
  13., "", "", "", "", 82.59, ""}, {"BMU", "North America", "Bermuda", 
  "2021-04-05", "", "", "", "", "", "", "", "", "", "", "", "", "", "", "", 
  "", "", "", "", "", "", "", "", "", "", "", "", "", "", "", "", "", "", "", 
  470., "", "", "", 7547., 74.07, 62273., 1308.82, "", "", "", 50669.315, "", 
  139.547, 13., "", "", "", "", 82.59, ""}, {"BMU", "North America", 
  "Bermuda", "2021-04-06", "", "", "", "", "", "", "", "", "", "", "", "", 
  "", "", "", "", "", "", "", "", "", "", "", "", "", "", "", "", "", "", "", 
  "", "", "", 520., "", "", "", 8350., 74.07, 62273., 1308.82, "", "", "", 
  50669.315, "", 139.547, 13., "", "", "", "", 82.59, ""}, 
 {"BMU", "North America", "Bermuda", "2021-04-07", "", "", "", "", "", "", 
  "", "", "", "", "", "", "", "", "", "", "", "", "", "", "", "", "", "", "", 
  "", "", "", "", "", "", "", "", "", 570., "", "", "", 9153., 74.07, 62273., 
  1308.82, "", "", "", 50669.315, "", 139.547, 13., "", "", "", "", 82.59, 
  ""}, {"BMU", "North America", "Bermuda", "2021-04-08", "", "", "", "", "", 
  "", "", "", "", "", "", "", "", "", "", "", "", "", "", "", "", "", "", "", 
  "", "", "", "", "", "", "", "", "", "", 619., "", "", "", 9940., 74.07, 
  62273., 1308.82, "", "", "", 50669.315, "", 139.547, 13., "", "", "", "", 
  82.59, ""}, {"BMU", "North America", "Bermuda", "2021-04-09", "", "", "", 
  "", "", "", "", "", "", "", "", "", "", "", "", "", "", "", "", "", "", "", 
  "", "", "", "", "", "", "", "", "", "", "", "", 669., "", "", "", 10743., 
  79.63, 62273., 1308.82, "", "", "", 50669.315, "", 139.547, 13., "", "", 
  "", "", 82.59, ""}, {"BMU", "North America", "Bermuda", "2021-04-10", "", 
  "", "", "", "", "", "", "", "", "", "", "", "", "", "", "", "", "", "", "", 
  "", "", "", "", "", "", "", "", "", "", 45761., 25781., 19980., "", 718., 
  73.48, 41.4, 32.08, 11530., 79.63, 62273., 1308.82, "", "", "", 50669.315, 
  "", 139.547, 13., "", "", "", "", 82.59, ""}, 
 {"BMU", "North America", "Bermuda", "2021-04-11", "", "", "", "", "", "", 
  "", "", "", "", "", "", "", "", "", "", "", "", "", "", "", "", "", "", "", 
  "", "", "", "", "", "", "", "", "", 763., "", "", "", 12253., 74.07, 
  62273., 1308.82, "", "", "", 50669.315, "", 139.547, 13., "", "", "", "", 
  82.59, ""}, {"BMU", "North America", "Bermuda", "2021-04-12", "", "", "", 
  "", "", "", "", "", "", "", "", "", "", "", "", "", "", "", "", "", "", "", 
  "", "", "", "", "", "", "", "", "", "", "", "", 757., "", "", "", 12156., 
  74.07, 62273., 1308.82, "", "", "", 50669.315, "", 139.547, 13., "", "", 
  "", "", 82.59, ""}, {"BMU", "North America", "Bermuda", "2021-04-13", "", 
  "", "", "", "", "", "", "", "", "", "", "", "", "", "", "", "", "", "", "", 
  "", "", "", "", "", "", "", "", "", "", "", "", "", "", 752., "", "", "", 
  12076., 79.63, 62273., 1308.82, "", "", "", 50669.315, "", 139.547, 13., 
  "", "", "", "", 82.59, ""}, {"BMU", "North America", "Bermuda", 
  "2021-04-14", "", "", "", "", "", "", "", "", "", "", "", "", "", "", "", 
  "", "", "", "", "", "", "", "", "", "", "", "", "", "", "", "", "", "", "", 
  747., "", "", "", 11996., 79.63, 62273., 1308.82, "", "", "", 50669.315, 
  "", 139.547, 13., "", "", "", "", 82.59, ""}, 
 {"BMU", "North America", "Bermuda", "2021-04-15", "", "", "", "", "", "", 
  "", "", "", "", "", "", "", "", "", "", "", "", "", "", "", "", "", "", "", 
  "", "", "", "", "", "", "", "", "", 741., "", "", "", 11899., 74.07, 
  62273., 1308.82, "", "", "", 50669.315, "", 139.547, 13., "", "", "", "", 
  82.59, ""}, {"BMU", "North America", "Bermuda", "2021-04-16", "", "", "", 
  "", "", "", "", "", "", "", "", "", "", "", "", "", "", "", "", "", "", "", 
  "", "", "", "", "", "", "", "", "", "", "", "", 736., "", "", "", 11819., 
  74.07, 62273., 1308.82, "", "", "", 50669.315, "", 139.547, 13., "", "", 
  "", "", 82.59, ""}, {"BMU", "North America", "Bermuda", "2021-04-17", "", 
  "", "", "", "", "", "", "", "", "", "", "", "", "", "", "", "", "", "", "", 
  "", "", "", "", "", "", "", "", "", "", "", "", "", "", 731., "", "", "", 
  11739., 74.07, 62273., 1308.82, "", "", "", 50669.315, "", 139.547, 13., 
  "", "", "", "", 82.59, ""}, {"BMU", "North America", "Bermuda", 
  "2021-04-18", "", "", "", "", "", "", "", "", "", "", "", "", "", "", "", 
  "", "", "", "", "", "", "", "", "", "", "", "", "", "", "", "", "", "", "", 
  731., "", "", "", 11739., 74.07, 62273., 1308.82, "", "", "", 50669.315, 
  "", 139.547, 13., "", "", "", "", 82.59, ""}, 
 {"BMU", "North America", "Bermuda", "2021-04-19", "", "", "", "", "", "", 
  "", "", "", "", "", "", "", "", "", "", "", "", "", "", "", "", "", "", "", 
  "", "", "", "", "", 52337., 30094., 22243., "", 731., 84.04, 48.33, 35.72, 
  11739., 74.07, 62273., 1308.82, "", "", "", 50669.315, "", 139.547, 13., 
  "", "", "", "", 82.59, ""}, {"BMU", "North America", "Bermuda", 
  "2021-04-20", "", "", "", "", "", "", "", "", "", "", "", "", "", "", "", 
  "", "", "", "", "", "", "", "", "", "", "", "", "", "", "", "", "", "", "", 
  699., "", "", "", 11225., 70.37, 62273., 1308.82, "", "", "", 50669.315, 
  "", 139.547, 13., "", "", "", "", 82.59, ""}, 
 {"BMU", "North America", "Bermuda", "2021-04-21", "", "", "", "", "", "", 
  "", "", "", "", "", "", "", "", "", "", "", "", "", "", "", "", "", "", "", 
  "", "", "", "", "", "", "", "", "", 667., "", "", "", 10711., 70.37, 
  62273., 1308.82, "", "", "", 50669.315, "", 139.547, 13., "", "", "", "", 
  82.59, ""}, {"BMU", "North America", "Bermuda", "2021-04-22", "", "", "", 
  "", "", "", "", "", "", "", "", "", "", "", "", "", "", "", "", "", "", "", 
  "", "", "", "", "", "", "", "", "", "", "", "", 636., "", "", "", 10213., 
  70.37, 62273., 1308.82, "", "", "", 50669.315, "", 139.547, 13., "", "", 
  "", "", 82.59, ""}, {"BMU", "North America", "Bermuda", "2021-04-23", "", 
  "", "", "", "", "", "", "", "", "", "", "", "", "", "", "", "", "", "", "", 
  "", "", "", "", "", "", "", "", "", "", "", "", "", "", 604., "", "", "", 
  9699., 70.37, 62273., 1308.82, "", "", "", 50669.315, "", 139.547, 13., "", 
  "", "", "", 82.59, ""}, {"BMU", "North America", "Bermuda", "2021-04-24", 
  "", "", "", "", "", "", "", "", "", "", "", "", "", "", "", "", "", "", "", 
  "", "", "", "", "", "", "", "", "", "", "", "", "", "", "", 573., "", "", 
  "", 9201., 70.37, 62273., 1308.82, "", "", "", 50669.315, "", 139.547, 13., 
  "", "", "", "", 82.59, ""}, {"BMU", "North America", "Bermuda", 
  "2021-04-25", "", "", "", "", "", "", "", "", "", "", "", "", "", "", "", 
  "", "", "", "", "", "", "", "", "", "", "", "", "", "", "", "", "", "", "", 
  541., "", "", "", 8688., 70.37, 62273., 1308.82, "", "", "", 50669.315, "", 
  139.547, 13., "", "", "", "", 82.59, ""}, {"BMU", "North America", 
  "Bermuda", "2021-04-26", "", "", "", "", "", "", "", "", "", "", "", "", 
  "", "", "", "", "", "", "", "", "", "", "", "", "", "", "", "", "", "", 
  55904., 32129., 23775., "", 510., 89.77, 51.59, 38.18, 8190., 70.37, 
  62273., 1308.82, "", "", "", 50669.315, "", 139.547, 13., "", "", "", "", 
  82.59, ""}, {"BMU", "North America", "Bermuda", "2021-04-27", "", "", "", 
  "", "", "", "", "", "", "", "", "", "", "", "", "", "", "", "", "", "", "", 
  "", "", "", "", "", "", "", "", "", "", "", "", 491., "", "", "", 7885., 
  70.37, 62273., 1308.82, "", "", "", 50669.315, "", 139.547, 13., "", "", 
  "", "", 82.59, ""}, {"BMU", "North America", "Bermuda", "2021-04-28", "", 
  "", "", "", "", "", "", "", "", "", "", "", "", "", "", "", "", "", "", "", 
  "", "", "", "", "", "", "", "", "", "", "", "", "", "", 473., "", "", "", 
  7596., 70.37, 62273., 1308.82, "", "", "", 50669.315, "", 139.547, 13., "", 
  "", "", "", 82.59, ""}, {"BMU", "North America", "Bermuda", "2021-04-29", 
  "", "", "", "", "", "", "", "", "", "", "", "", "", "", "", "", "", "", "", 
  "", "", "", "", "", "", "", "", "", "", "", "", "", "", "", 455., "", "", 
  "", 7307., 70.37, 62273., 1308.82, "", "", "", 50669.315, "", 139.547, 13., 
  "", "", "", "", 82.59, ""}, {"BMU", "North America", "Bermuda", 
  "2021-04-30", "", "", "", "", "", "", "", "", "", "", "", "", "", "", "", 
  "", "", "", "", "", "", "", "", "", "", "", "", "", "", "", "", "", "", "", 
  436., "", "", "", 7001., 70.37, 62273., 1308.82, "", "", "", 50669.315, "", 
  139.547, 13., "", "", "", "", 82.59, ""}, {"BMU", "North America", 
  "Bermuda", "2021-05-01", "", "", "", "", "", "", "", "", "", "", "", "", 
  "", "", "", "", "", "", "", "", "", "", "", "", "", "", "", "", "", "", "", 
  "", "", "", 418., "", "", "", 6712., 70.37, 62273., 1308.82, "", "", "", 
  50669.315, "", 139.547, 13., "", "", "", "", 82.59, ""}, 
 {"BMU", "North America", "Bermuda", "2021-05-02", "", "", "", "", "", "", 
  "", "", "", "", "", "", "", "", "", "", "", "", "", "", "", "", "", "", "", 
  "", "", "", "", "", 58193., 32877., 25216., "", 400., 93.45, 52.79, 40.49, 
  6423., 70.37, 62273., 1308.82, "", "", "", 50669.315, "", 139.547, 13., "", 
  "", "", "", 82.59, ""}, {"BMU", "North America", "Bermuda", "2021-05-03", 
  "", "", "", "", "", "", "", "", "", "", "", "", "", "", "", "", "", "", "", 
  "", "", "", "", "", "", "", "", "", "", "", "", "", "", "", 410., "", "", 
  "", 6584., 70.37, 62273., 1308.82, "", "", "", 50669.315, "", 139.547, 13., 
  "", "", "", "", 82.59, ""}, {"BMU", "North America", "Bermuda", 
  "2021-05-04", "", "", "", "", "", "", "", "", "", "", "", "", "", "", "", 
  "", "", "", "", "", "", "", "", "", "", "", "", "", "", "", "", "", "", "", 
  438., "", "", "", 7034., 70.37, 62273., 1308.82, "", "", "", 50669.315, "", 
  139.547, 13., "", "", "", "", 82.59, ""}, {"BMU", "North America", 
  "Bermuda", "2021-05-05", "", "", "", "", "", "", "", "", "", "", "", "", 
  "", "", "", "", "", "", "", "", "", "", "", "", "", "", "", "", "", "", "", 
  "", "", "", 467., "", "", "", 7499., 70.37, 62273., 1308.82, "", "", "", 
  50669.315, "", 139.547, 13., "", "", "", "", 82.59, ""}, 
 {"BMU", "North America", "Bermuda", "2021-05-06", "", "", "", "", "", "", 
  "", "", "", "", "", "", "", "", "", "", "", "", "", "", "", "", "", "", "", 
  "", "", "", "", "", "", "", "", "", 495., "", "", "", 7949., 70.37, 62273., 
  1308.82, "", "", "", 50669.315, "", 139.547, 13., "", "", "", "", 82.59, 
  ""}, {"BMU", "North America", "Bermuda", "2021-05-07", "", "", "", "", "", 
  "", "", "", "", "", "", "", "", "", "", "", "", "", "", "", "", "", "", "", 
  "", "", "", "", "", "", "", "", "", "", 523., "", "", "", 8399., 70.37, 
  62273., 1308.82, "", "", "", 50669.315, "", 139.547, 13., "", "", "", "", 
  82.59, ""}, {"BMU", "North America", "Bermuda", "2021-05-08", "", "", "", 
  "", "", "", "", "", "", "", "", "", "", "", "", "", "", "", "", "", "", "", 
  "", "", "", "", "", "", "", "", "", "", "", "", 552., "", "", "", 8864., 
  70.37, 62273., 1308.82, "", "", "", 50669.315, "", 139.547, 13., "", "", 
  "", "", 82.59, ""}, {"BMU", "North America", "Bermuda", "2021-05-09", "", 
  "", "", "", "", "", "", "", "", "", "", "", "", "", "", "", "", "", "", "", 
  "", "", "", "", "", "", "", "", "", "", "", "", "", "", 580., "", "", "", 
  9314., 53.7, 62273., 1308.82, "", "", "", 50669.315, "", 139.547, 13., "", 
  "", "", "", 82.59, ""}, {"BMU", "North America", "Bermuda", "2021-05-10", 
  "", "", "", "", "", "", "", "", "", "", "", "", "", "", "", "", "", "", "", 
  "", "", "", "", "", "", "", "", "", "", "", "", "", "", "", 580., "", "", 
  "", 9314., 53.7, 62273., 1308.82, "", "", "", 50669.315, "", 139.547, 13., 
  "", "", "", "", 82.59, ""}, {"BMU", "North America", "Bermuda", 
  "2021-05-11", "", "", "", "", "", "", "", "", "", "", "", "", "", "", "", 
  "", "", "", "", "", "", "", "", "", "", "", "", "", "", "", "", "", "", "", 
  580., "", "", "", 9314., 53.7, 62273., 1308.82, "", "", "", 50669.315, "", 
  139.547, 13., "", "", "", "", 82.59, ""}, {"BMU", "North America", 
  "Bermuda", "2021-05-12", "", "", "", "", "", "", "", "", "", "", "", "", 
  "", "", "", "", "", "", "", "", "", "", "", "", "", "", "", "", "", "", 
  63994., 34966., 29028., "", 580., 102.76, 56.15, 46.61, 9314., 53.7, 
  62273., 1308.82, "", "", "", 50669.315, "", 139.547, 13., "", "", "", "", 
  82.59, ""}, {"BMU", "North America", "Bermuda", "2021-05-13", "", "", "", 
  "", "", "", "", "", "", "", "", "", "", "", "", "", "", "", "", "", "", "", 
  "", "", "", "", "", "", "", "", "", "", "", "", 571., "", "", "", 9169., 
  53.7, 62273., 1308.82, "", "", "", 50669.315, "", 139.547, 13., "", "", "", 
  "", 82.59, ""}, {"BMU", "North America", "Bermuda", "2021-05-14", "", "", 
  "", "", "", "", "", "", "", "", "", "", "", "", "", "", "", "", "", "", "", 
  "", "", "", "", "", "", "", "", "", "", "", "", "", 561., "", "", "", 
  9009., 53.7, 62273., 1308.82, "", "", "", 50669.315, "", 139.547, 13., "", 
  "", "", "", 82.59, ""}, {"BMU", "North America", "Bermuda", "2021-05-15", 
  "", "", "", "", "", "", "", "", "", "", "", "", "", "", "", "", "", "", "", 
  "", "", "", "", "", "", "", "", "", "", "", "", "", "", "", 552., "", "", 
  "", 8864., 53.7, 62273., 1308.82, "", "", "", 50669.315, "", 139.547, 13., 
  "", "", "", "", 82.59, ""}, {"BMU", "North America", "Bermuda", 
  "2021-05-16", "", "", "", "", "", "", "", "", "", "", "", "", "", "", "", 
  "", "", "", "", "", "", "", "", "", "", "", "", "", "", "", "", "", "", "", 
  542., "", "", "", 8704., 53.7, 62273., 1308.82, "", "", "", 50669.315, "", 
  139.547, 13., "", "", "", "", 82.59, ""}, {"BMU", "North America", 
  "Bermuda", "2021-05-17", "", "", "", "", "", "", "", "", "", "", "", "", 
  "", "", "", "", "", "", "", "", "", "", "", "", "", "", "", "", "", "", 
  66564., 35313., 31251., "", 533., 106.89, 56.71, 50.18, 8559., 53.7, 
  62273., 1308.82, "", "", "", 50669.315, "", 139.547, 13., "", "", "", "", 
  82.59, ""}, {"BMU", "North America", "Bermuda", "2021-05-18", "", "", "", 
  "", "", "", "", "", "", "", "", "", "", "", "", "", "", "", "", "", "", "", 
  "", "", "", "", "", "", "", "", "", "", "", "", 496., "", "", "", 7965., 
  53.7, 62273., 1308.82, "", "", "", 50669.315, "", 139.547, 13., "", "", "", 
  "", 82.59, ""}, {"BMU", "North America", "Bermuda", "2021-05-19", "", "", 
  "", "", "", "", "", "", "", "", "", "", "", "", "", "", "", "", "", "", "", 
  "", "", "", "", "", "", "", "", "", "", "", "", "", 459., "", "", "", 
  7371., 53.7, 62273., 1308.82, "", "", "", 50669.315, "", 139.547, 13., "", 
  "", "", "", 82.59, ""}, {"BMU", "North America", "Bermuda", "2021-05-20", 
  "", "", "", "", "", "", "", "", "", "", "", "", "", "", "", "", "", "", "", 
  "", "", "", "", "", "", "", "", "", "", "", "", "", "", "", 432., "", "", 
  "", 6937., 53.7, 62273., 1308.82, "", "", "", 50669.315, "", 139.547, 13., 
  "", "", "", "", 82.59, ""}, {"BMU", "North America", "Bermuda", 
  "2021-05-21", "", "", "", "", "", "", "", "", "", "", "", "", "", "", "", 
  "", "", "", "", "", "", "", "", "", "", "", "", "", "", "", "", "", "", "", 
  405., "", "", "", 6504., 53.7, 62273., 1308.82, "", "", "", 50669.315, "", 
  139.547, 13., "", "", "", "", 82.59, ""}, {"BMU", "North America", 
  "Bermuda", "2021-05-22", "", "", "", "", "", "", "", "", "", "", "", "", 
  "", "", "", "", "", "", "", "", "", "", "", "", "", "", "", "", "", "", "", 
  "", "", "", 377., "", "", "", 6054., 53.7, 62273., 1308.82, "", "", "", 
  50669.315, "", 139.547, 13., "", "", "", "", 82.59, ""}, 
 {"BMU", "North America", "Bermuda", "2021-05-23", "", "", "", "", "", "", 
  "", "", "", "", "", "", "", "", "", "", "", "", "", "", "", "", "", "", "", 
  "", "", "", "", "", "", "", "", "", 350., "", "", "", 5620., 53.7, 62273., 
  1308.82, "", "", "", 50669.315, "", 139.547, 13., "", "", "", "", 82.59, 
  ""}, {"BMU", "North America", "Bermuda", "2021-05-24", "", "", "", "", "", 
  "", "", "", "", "", "", "", "", "", "", "", "", "", "", "", "", "", "", "", 
  "", "", "", "", "", "", 68822., 36096., 32726., "", 323., 110.52, 57.96, 
  52.55, 5187., 53.7, 62273., 1308.82, "", "", "", 50669.315, "", 139.547, 
  13., "", "", "", "", 82.59, ""}, {"BMU", "North America", "Bermuda", 
  "2021-05-25", "", "", "", "", "", "", "", "", "", "", "", "", "", "", "", 
  "", "", "", "", "", "", "", "", "", "", "", "", "", "", "", "", "", "", "", 
  323., "", "", "", 5187., 53.7, 62273., 1308.82, "", "", "", 50669.315, "", 
  139.547, 13., "", "", "", "", 82.59, ""}, {"BMU", "North America", 
  "Bermuda", "2021-05-26", "", "", "", "", "", "", "", "", "", "", "", "", 
  "", "", "", "", "", "", "", "", "", "", "", "", "", "", "", "", "", "", "", 
  "", "", "", 324., "", "", "", 5203., 53.7, 62273., 1308.82, "", "", "", 
  50669.315, "", 139.547, 13., "", "", "", "", 82.59, ""}, 
 {"BMU", "North America", "Bermuda", "2021-05-27", "", "", "", "", "", "", 
  "", "", "", "", "", "", "", "", "", "", "", "", "", "", "", "", "", "", "", 
  "", "", "", "", "", "", "", "", "", 325., "", "", "", 5219., 53.7, 62273., 
  1308.82, "", "", "", 50669.315, "", 139.547, 13., "", "", "", "", 82.59, 
  ""}, {"BMU", "North America", "Bermuda", "2021-05-28", "", "", "", "", "", 
  "", "", "", "", "", "", "", "", "", "", "", "", "", "", "", "", "", "", "", 
  "", "", "", "", "", "", "", "", "", "", 325., "", "", "", 5219., 53.7, 
  62273., 1308.82, "", "", "", 50669.315, "", 139.547, 13., "", "", "", "", 
  82.59, ""}, {"BMU", "North America", "Bermuda", "2021-05-29", "", "", "", 
  "", "", "", "", "", "", "", "", "", "", "", "", "", "", "", "", "", "", "", 
  "", "", "", "", "", "", "", "", "", "", "", "", 326., "", "", "", 5235., 
  53.7, 62273., 1308.82, "", "", "", 50669.315, "", 139.547, 13., "", "", "", 
  "", 82.59, ""}, {"BMU", "North America", "Bermuda", "2021-05-30", "", "", 
  "", "", "", "", "", "", "", "", "", "", "", "", "", "", "", "", "", "", "", 
  "", "", "", "", "", "", "", "", "", "", "", "", "", 327., "", "", "", 
  5251., 53.7, 62273., 1308.82, "", "", "", 50669.315, "", 139.547, 13., "", 
  "", "", "", 82.59, ""}, {"BMU", "North America", "Bermuda", "2021-05-31", 
  "", "", "", "", "", "", "", "", "", "", "", "", "", "", "", "", "", "", "", 
  "", "", "", "", "", "", "", "", "", "", "", 71114., 37554., 33560., "", 
  327., 114.2, 60.31, 53.89, 5251., "", 62273., 1308.82, "", "", "", 
  50669.315, "", 139.547, 13., "", "", "", "", 82.59, ""}, 
 {"BTN", "Asia", "Bhutan", "2020-03-06", 1., 1., "", "", "", "", 1.296, 
  1.296, "", "", "", "", "", "", "", "", "", "", "", "", "", "", "", "", "", 
  "", "", "", "", "", "", "", "", "", "", "", "", "", "", 31.48, 771612., 
  21.188, 28.6, 4.885, 2.977, 8708.597, 1.5, 217.066, 9.75, "", "", 79.807, 
  1.7, 71.78, 0.654}, {"BTN", "Asia", "Bhutan", "2020-03-07", 1., 0., "", "", 
  "", "", 1.296, 0., "", "", "", "", "", "", "", "", "", "", "", "", "", "", 
  "", "", "", "", "", "", "", "", "", "", "", "", "", "", "", "", "", 31.48, 
  771612., 21.188, 28.6, 4.885, 2.977, 8708.597, 1.5, 217.066, 9.75, "", "", 
  79.807, 1.7, 71.78, 0.654}, {"BTN", "Asia", "Bhutan", "2020-03-08", 1., 0., 
  "", "", "", "", 1.296, 0., "", "", "", "", "", "", "", "", "", "", "", "", 
  "", "", "", "", "", "", "", "", "", "", "", "", "", "", "", "", "", "", "", 
  31.48, 771612., 21.188, 28.6, 4.885, 2.977, 8708.597, 1.5, 217.066, 9.75, 
  "", "", 79.807, 1.7, 71.78, 0.654}, {"BTN", "Asia", "Bhutan", "2020-03-09", 
  1., 0., "", "", "", "", 1.296, 0., "", "", "", "", "", "", "", "", "", "", 
  "", "", "", "", "", "", "", "", "", "", "", "", "", "", "", "", "", "", "", 
  "", "", 31.48, 771612., 21.188, 28.6, 4.885, 2.977, 8708.597, 1.5, 217.066, 
  9.75, "", "", 79.807, 1.7, 71.78, 0.654}, {"BTN", "Asia", "Bhutan", 
  "2020-03-10", 1., 0., "", "", "", "", 1.296, 0., "", "", "", "", "", "", 
  "", "", "", "", "", "", "", "", "", "", "", "", "", "", "", "", "", "", "", 
  "", "", "", "", "", "", 31.48, 771612., 21.188, 28.6, 4.885, 2.977, 
  8708.597, 1.5, 217.066, 9.75, "", "", 79.807, 1.7, 71.78, 0.654}, 
 {"BTN", "Asia", "Bhutan", "2020-03-11", 1., 0., 0.143, "", "", 0., 1.296, 
  0., 0.185, "", "", 0., "", "", "", "", "", "", "", "", "", "", "", "", "", 
  "", "", "", "", "", "", "", "", "", "", "", "", "", "", 31.48, 771612., 
  21.188, 28.6, 4.885, 2.977, 8708.597, 1.5, 217.066, 9.75, "", "", 79.807, 
  1.7, 71.78, 0.654}, {"BTN", "Asia", "Bhutan", "2020-03-12", 1., 0., 0.143, 
  "", "", 0., 1.296, 0., 0.185, "", "", 0., "", "", "", "", "", "", "", "", 
  "", "", "", "", "", "", "", "", "", "", "", "", "", "", "", "", "", "", "", 
  31.48, 771612., 21.188, 28.6, 4.885, 2.977, 8708.597, 1.5, 217.066, 9.75, 
  "", "", 79.807, 1.7, 71.78, 0.654}, {"BTN", "Asia", "Bhutan", "2020-03-13", 
  1., 0., 0., "", "", 0., 1.296, 0., 0., "", "", 0., "", "", "", "", "", "", 
  "", "", "", "", "", "", "", "", "", "", "", "", "", "", "", "", "", "", "", 
  "", "", 31.48, 771612., 21.188, 28.6, 4.885, 2.977, 8708.597, 1.5, 217.066, 
  9.75, "", "", 79.807, 1.7, 71.78, 0.654}, {"BTN", "Asia", "Bhutan", 
  "2020-03-14", 1., 0., 0., "", "", 0., 1.296, 0., 0., "", "", 0., "", "", 
  "", "", "", "", "", "", "", "", "", "", "", "", "", "", "", "", "", "", "", 
  "", "", "", "", "", "", 31.48, 771612., 21.188, 28.6, 4.885, 2.977, 
  8708.597, 1.5, 217.066, 9.75, "", "", 79.807, 1.7, 71.78, 0.654}, 
 {"BTN", "Asia", "Bhutan", "2020-03-15", 1., 0., 0., "", "", 0., 1.296, 0., 
  0., "", "", 0., "", "", "", "", "", "", "", "", "", "", "", "", "", "", "", 
  "", "", "", "", "", "", "", "", "", "", "", "", 31.48, 771612., 21.188, 
  28.6, 4.885, 2.977, 8708.597, 1.5, 217.066, 9.75, "", "", 79.807, 1.7, 
  71.78, 0.654}, {"BTN", "Asia", "Bhutan", "2020-03-16", 1., 0., 0., "", "", 
  0., 1.296, 0., 0., "", "", 0., "", "", "", "", "", "", "", "", "", "", "", 
  "", "", "", "", "", "", "", "", "", "", "", "", "", "", "", "", 31.48, 
  771612., 21.188, 28.6, 4.885, 2.977, 8708.597, 1.5, 217.066, 9.75, "", "", 
  79.807, 1.7, 71.78, 0.654}, {"BTN", "Asia", "Bhutan", "2020-03-17", 1., 0., 
  0., "", "", 0., 1.296, 0., 0., "", "", 0., "", "", "", "", "", "", "", "", 
  "", "", "", "", "", "", "", "", "", "", "", "", "", "", "", "", "", "", "", 
  31.48, 771612., 21.188, 28.6, 4.885, 2.977, 8708.597, 1.5, 217.066, 9.75, 
  "", "", 79.807, 1.7, 71.78, 0.654}, {"BTN", "Asia", "Bhutan", "2020-03-18", 
  1., 0., 0., "", "", 0., 1.296, 0., 0., "", "", 0., "", "", "", "", "", "", 
  "", "", "", "", "", "", "", "", "", "", "", "", "", "", "", "", "", "", "", 
  "", "", 33.33, 771612., 21.188, 28.6, 4.885, 2.977, 8708.597, 1.5, 217.066, 
  9.75, "", "", 79.807, 1.7, 71.78, 0.654}, {"BTN", "Asia", "Bhutan", 
  "2020-03-19", 1., 0., 0., "", "", 0., 1.296, 0., 0., "", "", 0., "", "", 
  "", "", "", "", "", "", "", "", "", "", "", "", "", "", "", "", "", "", "", 
  "", "", "", "", "", "", 33.33, 771612., 21.188, 28.6, 4.885, 2.977, 
  8708.597, 1.5, 217.066, 9.75, "", "", 79.807, 1.7, 71.78, 0.654}, 
 {"BTN", "Asia", "Bhutan", "2020-03-20", 2., 1., 0.143, "", "", 0., 2.592, 
  1.296, 0.185, "", "", 0., "", "", "", "", "", "", "", "", "", "", "", "", 
  "", "", "", "", "", "", "", "", "", "", "", "", "", "", "", 33.33, 771612., 
  21.188, 28.6, 4.885, 2.977, 8708.597, 1.5, 217.066, 9.75, "", "", 79.807, 
  1.7, 71.78, 0.654}, {"BTN", "Asia", "Bhutan", "2020-03-21", 2., 0., 0.143, 
  "", "", 0., 2.592, 0., 0.185, "", "", 0., "", "", "", "", "", "", "", "", 
  "", "", "", "", "", "", "", "", "", "", "", "", "", "", "", "", "", "", "", 
  33.33, 771612., 21.188, 28.6, 4.885, 2.977, 8708.597, 1.5, 217.066, 9.75, 
  "", "", 79.807, 1.7, 71.78, 0.654}, {"BTN", "Asia", "Bhutan", "2020-03-22", 
  2., 0., 0.143, "", "", 0., 2.592, 0., 0.185, "", "", 0., "", "", "", "", 
  "", "", "", "", "", "", "", "", "", "", "", "", "", "", "", "", "", "", "", 
  "", "", "", "", 33.33, 771612., 21.188, 28.6, 4.885, 2.977, 8708.597, 1.5, 
  217.066, 9.75, "", "", 79.807, 1.7, 71.78, 0.654}, 
 {"BTN", "Asia", "Bhutan", "2020-03-23", 2., 0., 0.143, "", "", 0., 2.592, 
  0., 0.185, "", "", 0., "", "", "", "", "", "", "", "", "", "", 489., 0.634, 
  "", "", "", "", "", "samples tested", "", "", "", "", "", "", "", "", "", 
  38.89, 771612., 21.188, 28.6, 4.885, 2.977, 8708.597, 1.5, 217.066, 9.75, 
  "", "", 79.807, 1.7, 71.78, 0.654}, {"BTN", "Asia", "Bhutan", "2020-03-24", 
  2., 0., 0.143, "", "", 0., 2.592, 0., 0.185, "", "", 0., "", "", "", "", 
  "", "", "", "", "", 34., 523., 0.678, 0.044, "", "", "", "", 
  "samples tested", "", "", "", "", "", "", "", "", "", 38.89, 771612., 
  21.188, 28.6, 4.885, 2.977, 8708.597, 1.5, 217.066, 9.75, "", "", 79.807, 
  1.7, 71.78, 0.654}, {"BTN", "Asia", "Bhutan", "2020-03-25", 2., 0., 0.143, 
  "", "", 0., 2.592, 0., 0.185, "", "", 0., "", "", "", "", "", "", "", "", 
  "", 10., 533., 0.691, 0.013, "", "", "", "", "samples tested", "", "", "", 
  "", "", "", "", "", "", 38.89, 771612., 21.188, 28.6, 4.885, 2.977, 
  8708.597, 1.5, 217.066, 9.75, "", "", 79.807, 1.7, 71.78, 0.654}, 
 {"BTN", "Asia", "Bhutan", "2020-03-26", 2., 0., 0.143, "", "", 0., 2.592, 
  0., 0.185, "", "", 0., "", "", "", "", "", "", "", "", "", 25., 558., 
  0.723, 0.032, "", "", "", "", "samples tested", "", "", "", "", "", "", "", 
  "", "", 42.59, 771612., 21.188, 28.6, 4.885, 2.977, 8708.597, 1.5, 217.066, 
  9.75, "", "", 79.807, 1.7, 71.78, 0.654}, {"BTN", "Asia", "Bhutan", 
  "2020-03-27", 3., 1., 0.143, "", "", 0., 3.888, 1.296, 0.185, "", "", 0., 
  "", "", "", "", "", "", "", "", "", 33., 591., 0.766, 0.043, "", "", "", 
  "", "samples tested", "", "", "", "", "", "", "", "", "", 83.33, 771612., 
  21.188, 28.6, 4.885, 2.977, 8708.597, 1.5, 217.066, 9.75, "", "", 79.807, 
  1.7, 71.78, 0.654}, {"BTN", "Asia", "Bhutan", "2020-03-28", 3., 0., 0.143, 
  "", "", 0., 3.888, 0., 0.185, "", "", 0., "", "", "", "", "", "", "", "", 
  "", 18., 609., 0.789, 0.023, "", "", "", "", "samples tested", "", "", "", 
  "", "", "", "", "", "", 83.33, 771612., 21.188, 28.6, 4.885, 2.977, 
  8708.597, 1.5, 217.066, 9.75, "", "", 79.807, 1.7, 71.78, 0.654}, 
 {"BTN", "Asia", "Bhutan", "2020-03-29", 4., 1., 0.286, "", "", 0., 5.184, 
  1.296, 0.37, "", "", 0., "", "", "", "", "", "", "", "", "", 58., 667., 
  0.864, 0.075, "", "", "", "", "samples tested", "", "", "", "", "", "", "", 
  "", "", 83.33, 771612., 21.188, 28.6, 4.885, 2.977, 8708.597, 1.5, 217.066, 
  9.75, "", "", 79.807, 1.7, 71.78, 0.654}, {"BTN", "Asia", "Bhutan", 
  "2020-03-30", 4., 0., 0.286, "", "", 0., 5.184, 0., 0.37, "", "", 0., "", 
  "", "", "", "", "", "", "", "", 47., 714., 0.925, 0.061, 32., 0.041, 0.009, 
  111.9, "samples tested", "", "", "", "", "", "", "", "", "", 83.33, 
  771612., 21.188, 28.6, 4.885, 2.977, 8708.597, 1.5, 217.066, 9.75, "", "", 
  79.807, 1.7, 71.78, 0.654}, {"BTN", "Asia", "Bhutan", "2020-03-31", 4., 0., 
  0.286, "", "", 0., 5.184, 0., 0.37, "", "", 0., "", "", "", "", "", "", "", 
  "", "", 74., 788., 1.021, 0.096, 38., 0.049, 0.008, 132.9, 
  "samples tested", "", "", "", "", "", "", "", "", "", 83.33, 771612., 
  21.188, 28.6, 4.885, 2.977, 8708.597, 1.5, 217.066, 9.75, "", "", 79.807, 
  1.7, 71.78, 0.654}, {"BTN", "Asia", "Bhutan", "2020-04-01", 4., 0., 0.286, 
  "", "", 0., 5.184, 0., 0.37, "", "", 0., "", "", "", "", "", "", "", "", 
  "", 42., 830., 1.076, 0.054, 42., 0.054, 0.007, 146.9, "samples tested", 
  "", "", "", "", "", "", "", "", "", 83.33, 771612., 21.188, 28.6, 4.885, 
  2.977, 8708.597, 1.5, 217.066, 9.75, "", "", 79.807, 1.7, 71.78, 0.654}, 
 {"BTN", "Asia", "Bhutan", "2020-04-02", 5., 1., 0.429, "", "", 0., 6.48, 
  1.296, 0.555, "", "", 0., "", "", "", "", "", "", "", "", "", 47., 877., 
  1.137, 0.061, 46., 0.06, 0.009, 107.2, "samples tested", "", "", "", "", 
  "", "", "", "", "", 83.33, 771612., 21.188, 28.6, 4.885, 2.977, 8708.597, 
  1.5, 217.066, 9.75, "", "", 79.807, 1.7, 71.78, 0.654}, 
 {"BTN", "Asia", "Bhutan", "2020-04-03", 5., 0., 0.286, "", "", 0., 6.48, 0., 
  0.37, "", "", 0., "", "", "", "", "", "", "", "", "", 35., 912., 1.182, 
  0.045, 46., 0.06, 0.006, 160.8, "samples tested", "", "", "", "", "", "", 
  "", "", "", 83.33, 771612., 21.188, 28.6, 4.885, 2.977, 8708.597, 1.5, 
  217.066, 9.75, "", "", 79.807, 1.7, 71.78, 0.654}, 
 {"BTN", "Asia", "Bhutan", "2020-04-04", 5., 0., 0.286, "", "", 0., 6.48, 0., 
  0.37, "", "", 0., "", "", "", "", "", "", "", "", "", 21., 933., 1.209, 
  0.027, 46., 0.06, 0.006, 160.8, "samples tested", "", "", "", "", "", "", 
  "", "", "", 83.33, 771612., 21.188, 28.6, 4.885, 2.977, 8708.597, 1.5, 
  217.066, 9.75, "", "", 79.807, 1.7, 71.78, 0.654}, 
 {"BTN", "Asia", "Bhutan", "2020-04-05", 5., 0., 0.143, "", "", 0., 6.48, 0., 
  0.185, "", "", 0., "", "", "", "", "", "", "", "", "", 25., 958., 1.242, 
  0.032, 42., 0.054, 0.003, 293.7, "samples tested", "", "", "", "", "", "", 
  "", "", "", 83.33, 771612., 21.188, 28.6, 4.885, 2.977, 8708.597, 1.5, 
  217.066, 9.75, "", "", 79.807, 1.7, 71.78, 0.654}, 
 {"BTN", "Asia", "Bhutan", "2020-04-06", 5., 0., 0.143, "", "", 0., 6.48, 0., 
  0.185, "", "", 0., "", "", "", "", "", "", "", "", "", 5., 963., 1.248, 
  0.006, 36., 0.047, 0.004, 251.7, "samples tested", "", "", "", "", "", "", 
  "", "", "", 83.33, 771612., 21.188, 28.6, 4.885, 2.977, 8708.597, 1.5, 
  217.066, 9.75, "", "", 79.807, 1.7, 71.78, 0.654}, 
 {"BTN", "Asia", "Bhutan", "2020-04-07", 5., 0., 0.143, "", "", 0., 6.48, 0., 
  0.185, "", "", 0., "", "", "", "", "", "", "", "", "", 203., 1166., 1.511, 
  0.263, 54., 0.07, 0.003, 377.6, "samples tested", "", "", "", "", "", "", 
  "", "", "", 83.33, 771612., 21.188, 28.6, 4.885, 2.977, 8708.597, 1.5, 
  217.066, 9.75, "", "", 79.807, 1.7, 71.78, 0.654}, 
 {"BTN", "Asia", "Bhutan", "2020-04-08", 5., 0., 0.143, "", "", 0., 6.48, 0., 
  0.185, "", "", 0., "", "", "", "", "", "", "", "", "", 10., 1176., 1.524, 
  0.013, 49., 0.064, 0.003, 342.7, "samples tested", "", "", "", "", "", "", 
  "", "", "", 83.33, 771612., 21.188, 28.6, 4.885, 2.977, 8708.597, 1.5, 
  217.066, 9.75, "", "", 79.807, 1.7, 71.78, 0.654}, 
 {"BTN", "Asia", "Bhutan", "2020-04-09", 5., 0., 0., "", "", 0., 6.48, 0., 
  0., "", "", 0., "", "", "", "", "", "", "", "", "", 110., 1286., 1.667, 
  0.143, 58., 0.075, 0., "", "samples tested", "", "", "", "", "", "", "", 
  "", "", 83.33, 771612., 21.188, 28.6, 4.885, 2.977, 8708.597, 1.5, 217.066, 
  9.75, "", "", 79.807, 1.7, 71.78, 0.654}, {"BTN", "Asia", "Bhutan", 
  "2020-04-10", 5., 0., 0., "", "", 0., 6.48, 0., 0., "", "", 0., "", "", "", 
  "", "", "", "", "", "", 3811., 5097., 6.606, 4.939, 598., 0.775, 0., "", 
  "samples tested", "", "", "", "", "", "", "", "", "", 83.33, 771612., 
  21.188, 28.6, 4.885, 2.977, 8708.597, 1.5, 217.066, 9.75, "", "", 79.807, 
  1.7, 71.78, 0.654}, {"BTN", "Asia", "Bhutan", "2020-04-11", 5., 0., 0., "", 
  "", 0., 6.48, 0., 0., "", "", 0., "", "", "", "", "", "", "", "", "", 260., 
  5357., 6.943, 0.337, 632., 0.819, 0., "", "samples tested", "", "", "", "", 
  "", "", "", "", "", 83.33, 771612., 21.188, 28.6, 4.885, 2.977, 8708.597, 
  1.5, 217.066, 9.75, "", "", 79.807, 1.7, 71.78, 0.654}, 
 {"BTN", "Asia", "Bhutan", "2020-04-12", 5., 0., 0., "", "", 0., 6.48, 0., 
  0., "", "", 0., "", "", "", "", "", "", "", "", "", 298., 5655., 7.329, 
  0.386, 671., 0.87, 0., "", "samples tested", "", "", "", "", "", "", "", 
  "", "", 83.33, 771612., 21.188, 28.6, 4.885, 2.977, 8708.597, 1.5, 217.066, 
  9.75, "", "", 79.807, 1.7, 71.78, 0.654}, {"BTN", "Asia", "Bhutan", 
  "2020-04-13", 5., 0., 0., "", "", 0., 6.48, 0., 0., "", "", 0., "", "", "", 
  "", "", "", "", "", "", 722., 6377., 8.265, 0.936, 773., 1.002, 0., "", 
  "samples tested", "", "", "", "", "", "", "", "", "", 83.33, 771612., 
  21.188, 28.6, 4.885, 2.977, 8708.597, 1.5, 217.066, 9.75, "", "", 79.807, 
  1.7, 71.78, 0.654}, {"BTN", "Asia", "Bhutan", "2020-04-14", 5., 0., 0., "", 
  "", 0., 6.48, 0., 0., "", "", 0., "", "", "", "", "", "", "", "", "", 631., 
  7008., 9.082, 0.818, 835., 1.082, 0., "", "samples tested", "", "", "", "", 
  "", "", "", "", "", 83.33, 771612., 21.188, 28.6, 4.885, 2.977, 8708.597, 
  1.5, 217.066, 9.75, "", "", 79.807, 1.7, 71.78, 0.654}, 
 {"BTN", "Asia", "Bhutan", "2020-04-15", 5., 0., 0., "", "", 0., 6.48, 0., 
  0., "", "", 0., "", "", "", "", "", "", "", "", "", 444., 7452., 9.658, 
  0.575, 897., 1.163, 0., "", "samples tested", "", "", "", "", "", "", "", 
  "", "", 83.33, 771612., 21.188, 28.6, 4.885, 2.977, 8708.597, 1.5, 217.066, 
  9.75, "", "", 79.807, 1.7, 71.78, 0.654}, {"BTN", "Asia", "Bhutan", 
  "2020-04-16", 5., 0., 0., "", "", 0., 6.48, 0., 0., "", "", 0., "", "", "", 
  "", "", "", "", "", "", 410., 7862., 10.189, 0.531, 939., 1.217, 0., "", 
  "samples tested", "", "", "", "", "", "", "", "", "", 83.33, 771612., 
  21.188, 28.6, 4.885, 2.977, 8708.597, 1.5, 217.066, 9.75, "", "", 79.807, 
  1.7, 71.78, 0.654}, {"BTN", "Asia", "Bhutan", "2020-04-17", 5., 0., 0., "", 
  "", 0., 6.48, 0., 0., "", "", 0., "", "", "", "", "", "", "", "", "", 51., 
  7913., 10.255, 0.066, 402., 0.521, 0., "", "samples tested", "", "", "", 
  "", "", "", "", "", "", 83.33, 771612., 21.188, 28.6, 4.885, 2.977, 
  8708.597, 1.5, 217.066, 9.75, "", "", 79.807, 1.7, 71.78, 0.654}, 
 {"BTN", "Asia", "Bhutan", "2020-04-18", 5., 0., 0., "", "", 0., 6.48, 0., 
  0., "", "", 0., "", "", "", "", "", "", "", "", "", 194., 8107., 10.507, 
  0.251, 393., 0.509, 0., "", "samples tested", "", "", "", "", "", "", "", 
  "", "", 83.33, 771612., 21.188, 28.6, 4.885, 2.977, 8708.597, 1.5, 217.066, 
  9.75, "", "", 79.807, 1.7, 71.78, 0.654}, {"BTN", "Asia", "Bhutan", 
  "2020-04-19", 5., 0., 0., "", "", 0., 6.48, 0., 0., "", "", 0., "", "", "", 
  "", "", "", "", "", "", 24., 8131., 10.538, 0.031, 354., 0.459, 0., "", 
  "samples tested", "", "", "", "", "", "", "", "", "", 83.33, 771612., 
  21.188, 28.6, 4.885, 2.977, 8708.597, 1.5, 217.066, 9.75, "", "", 79.807, 
  1.7, 71.78, 0.654}, {"BTN", "Asia", "Bhutan", "2020-04-20", 5., 0., 0., "", 
  "", 0., 6.48, 0., 0., "", "", 0., "", "", "", "", "", "", "", "", "", 439., 
  8570., 11.107, 0.569, 313., 0.406, 0., "", "samples tested", "", "", "", 
  "", "", "", "", "", "", 83.33, 771612., 21.188, 28.6, 4.885, 2.977, 
  8708.597, 1.5, 217.066, 9.75, "", "", 79.807, 1.7, 71.78, 0.654}, 
 {"BTN", "Asia", "Bhutan", "2020-04-21", 6., 1., 0.143, "", "", 0., 7.776, 
  1.296, 0.185, "", "", 0., "", "", "", "", "", "", "", "", "", 195., 8765., 
  11.359, 0.253, 251., 0.325, 0.001, 1755.2, "samples tested", "", "", "", 
  "", "", "", "", "", "", 83.33, 771612., 21.188, 28.6, 4.885, 2.977, 
  8708.597, 1.5, 217.066, 9.75, "", "", 79.807, 1.7, 71.78, 0.654}, 
 {"BTN", "Asia", "Bhutan", "2020-04-22", 6., 0., 0.143, "", "", 0., 7.776, 
  0., 0.185, "", "", 0., "", "", "", "", "", "", "", "", "", 188., 8953., 
  11.603, 0.244, 214., 0.277, 0.001, 1496.5, "samples tested", "", "", "", 
  "", "", "", "", "", "", 83.33, 771612., 21.188, 28.6, 4.885, 2.977, 
  8708.597, 1.5, 217.066, 9.75, "", "", 79.807, 1.7, 71.78, 0.654}, 
 {"BTN", "Asia", "Bhutan", "2020-04-23", 7., 1., 0.286, "", "", 0., 9.072, 
  1.296, 0.37, "", "", 0., "", "", "", "", "", "", "", "", "", 421., 9374., 
  12.149, 0.546, 216., 0.28, 0.001, 755.2, "samples tested", "", "", "", "", 
  "", "", "", "", "", 83.33, 771612., 21.188, 28.6, 4.885, 2.977, 8708.597, 
  1.5, 217.066, 9.75, "", "", 79.807, 1.7, 71.78, 0.654}, 
 {"BTN", "Asia", "Bhutan", "2020-04-24", 7., 0., 0.286, "", "", 0., 9.072, 
  0., 0.37, "", "", 0., "", "", "", "", "", "", "", "", "", 101., 9475., 
  12.279, 0.131, 223., 0.289, 0.001, 779.7, "samples tested", "", "", "", "", 
  "", "", "", "", "", 83.33, 771612., 21.188, 28.6, 4.885, 2.977, 8708.597, 
  1.5, 217.066, 9.75, "", "", 79.807, 1.7, 71.78, 0.654}, 
 {"BTN", "Asia", "Bhutan", "2020-04-25", 7., 0., 0.286, "", "", 0., 9.072, 
  0., 0.37, "", "", 0., "", "", "", "", "", "", "", "", "", 168., 9643., 
  12.497, 0.218, 219., 0.284, 0.001, 765.7, "samples tested", "", "", "", "", 
  "", "", "", "", "", 83.33, 771612., 21.188, 28.6, 4.885, 2.977, 8708.597, 
  1.5, 217.066, 9.75, "", "", 79.807, 1.7, 71.78, 0.654}, 
 {"BTN", "Asia", "Bhutan", "2020-04-26", 7., 0., 0.286, "", "", 0., 9.072, 
  0., 0.37, "", "", 0., "", "", "", "", "", "", "", "", "", 148., 9791., 
  12.689, 0.192, 237., 0.307, 0.001, 828.7, "samples tested", "", "", "", "", 
  "", "", "", "", "", 83.33, 771612., 21.188, 28.6, 4.885, 2.977, 8708.597, 
  1.5, 217.066, 9.75, "", "", 79.807, 1.7, 71.78, 0.654}, 
 {"BTN", "Asia", "Bhutan", "2020-04-27", 7., 0., 0.286, "", "", 0., 9.072, 
  0., 0.37, "", "", 0., "", "", "", "", "", "", "", "", "", 38., 9829., 
  12.738, 0.049, 180., 0.233, 0.002, 629.4, "samples tested", "", "", "", "", 
  "", "", "", "", "", 83.33, 771612., 21.188, 28.6, 4.885, 2.977, 8708.597, 
  1.5, 217.066, 9.75, "", "", 79.807, 1.7, 71.78, 0.654}, 
 {"BTN", "Asia", "Bhutan", "2020-04-28", 7., 0., 0.143, "", "", 0., 9.072, 
  0., 0.185, "", "", 0., "", "", "", "", "", "", "", "", "", 36., 9865., 
  12.785, 0.047, 157., 0.203, 0.001, 1097.9, "samples tested", "", "", "", 
  "", "", "", "", "", "", 83.33, 771612., 21.188, 28.6, 4.885, 2.977, 
  8708.597, 1.5, 217.066, 9.75, "", "", 79.807, 1.7, 71.78, 0.654}, 
 {"BTN", "Asia", "Bhutan", "2020-04-29", 7., 0., 0.143, "", "", 0., 9.072, 
  0., 0.185, "", "", 0., "", "", "", "", "", "", "", "", "", 99., 9964., 
  12.913, 0.128, 144., 0.187, 0.001, 1007., "samples tested", "", "", "", "", 
  "", "", "", "", "", 83.33, 771612., 21.188, 28.6, 4.885, 2.977, 8708.597, 
  1.5, 217.066, 9.75, "", "", 79.807, 1.7, 71.78, 0.654}, 
 {"BTN", "Asia", "Bhutan", "2020-04-30", 7., 0., 0., "", "", 0., 9.072, 0., 
  0., "", "", 0., "", "", "", "", "", "", "", "", "", 81., 10045., 13.018, 
  0.105, 96., 0.124, 0., "", "samples tested", "", "", "", "", "", "", "", 
  "", "", 83.33, 771612., 21.188, 28.6, 4.885, 2.977, 8708.597, 1.5, 217.066, 
  9.75, "", "", 79.807, 1.7, 71.78, 0.654}, {"BTN", "Asia", "Bhutan", 
  "2020-05-01", 7., 0., 0., "", "", 0., 9.072, 0., 0., "", "", 0., "", "", 
  "", "", "", "", "", "", "", 56., 10101., 13.091, 0.073, 89., 0.115, 0., "", 
  "samples tested", "", "", "", "", "", "", "", "", "", 83.33, 771612., 
  21.188, 28.6, 4.885, 2.977, 8708.597, 1.5, 217.066, 9.75, "", "", 79.807, 
  1.7, 71.78, 0.654}, {"BTN", "Asia", "Bhutan", "2020-05-02", 7., 0., 0., "", 
  "", 0., 9.072, 0., 0., "", "", 0., "", "", "", "", "", "", "", "", "", 
  447., 10548., 13.67, 0.579, 129., 0.167, 0., "", "samples tested", "", "", 
  "", "", "", "", "", "", "", 83.33, 771612., 21.188, 28.6, 4.885, 2.977, 
  8708.597, 1.5, 217.066, 9.75, "", "", 79.807, 1.7, 71.78, 0.654}, 
 {"BTN", "Asia", "Bhutan", "2020-05-03", 7., 0., 0., "", "", 0., 9.072, 0., 
  0., "", "", 0., "", "", "", "", "", "", "", "", "", 213., 10761., 13.946, 
  0.276, 139., 0.18, 0., "", "samples tested", "", "", "", "", "", "", "", 
  "", "", 83.33, 771612., 21.188, 28.6, 4.885, 2.977, 8708.597, 1.5, 217.066, 
  9.75, "", "", 79.807, 1.7, 71.78, 0.654}, {"BTN", "Asia", "Bhutan", 
  "2020-05-04", 7., 0., 0., "", "", 0., 9.072, 0., 0., "", "", 0., "", "", 
  "", "", "", "", "", "", "", 219., 10980., 14.23, 0.284, 164., 0.213, 0., 
  "", "samples tested", "", "", "", "", "", "", "", "", "", 83.33, 771612., 
  21.188, 28.6, 4.885, 2.977, 8708.597, 1.5, 217.066, 9.75, "", "", 79.807, 
  1.7, 71.78, 0.654}, {"BTN", "Asia", "Bhutan", "2020-05-05", 7., 0., 0., "", 
  "", 0., 9.072, 0., 0., "", "", 0., "", "", "", "", "", "", "", "", "", 35., 
  11015., 14.275, 0.045, 164., 0.213, 0., "", "samples tested", "", "", "", 
  "", "", "", "", "", "", 83.33, 771612., 21.188, 28.6, 4.885, 2.977, 
  8708.597, 1.5, 217.066, 9.75, "", "", 79.807, 1.7, 71.78, 0.654}, 
 {"BTN", "Asia", "Bhutan", "2020-05-06", 7., 0., 0., "", "", 0., 9.072, 0., 
  0., "", "", 0., "", "", "", "", "", "", "", "", "", 358., 11373., 14.739, 
  0.464, 201., 0.26, 0., "", "samples tested", "", "", "", "", "", "", "", 
  "", "", 83.33, 771612., 21.188, 28.6, 4.885, 2.977, 8708.597, 1.5, 217.066, 
  9.75, "", "", 79.807, 1.7, 71.78, 0.654}, {"BTN", "Asia", "Bhutan", 
  "2020-05-07", 7., 0., 0., "", "", 0., 9.072, 0., 0., "", "", 0., "", "", 
  "", "", "", "", "", "", "", 119., 11492., 14.893, 0.154, 207., 0.268, 0., 
  "", "samples tested", "", "", "", "", "", "", "", "", "", 83.33, 771612., 
  21.188, 28.6, 4.885, 2.977, 8708.597, 1.5, 217.066, 9.75, "", "", 79.807, 
  1.7, 71.78, 0.654}, {"BTN", "Asia", "Bhutan", "2020-05-08", 7., 0., 0., "", 
  "", 0., 9.072, 0., 0., "", "", 0., "", "", "", "", "", "", "", "", "", "", 
  "", "", "", 204., 0.264, 0., "", "samples tested", "", "", "", "", "", "", 
  "", "", "", 83.33, 771612., 21.188, 28.6, 4.885, 2.977, 8708.597, 1.5, 
  217.066, 9.75, "", "", 79.807, 1.7, 71.78, 0.654}, 
 {"BTN", "Asia", "Bhutan", "2020-05-09", 7., 0., 0., "", "", 0., 9.072, 0., 
  0., "", "", 0., "", "", "", "", "", "", "", "", "", "", 11568., 14.992, "", 
  146., 0.189, 0., "", "samples tested", "", "", "", "", "", "", "", "", "", 
  83.33, 771612., 21.188, 28.6, 4.885, 2.977, 8708.597, 1.5, 217.066, 9.75, 
  "", "", 79.807, 1.7, 71.78, 0.654}, {"BTN", "Asia", "Bhutan", "2020-05-10", 
  7., 0., 0., "", "", 0., 9.072, 0., 0., "", "", 0., "", "", "", "", "", "", 
  "", "", "", 87., 11655., 15.105, 0.113, 128., 0.166, 0., "", 
  "samples tested", "", "", "", "", "", "", "", "", "", 83.33, 771612., 
  21.188, 28.6, 4.885, 2.977, 8708.597, 1.5, 217.066, 9.75, "", "", 79.807, 
  1.7, 71.78, 0.654}, {"BTN", "Asia", "Bhutan", "2020-05-11", 9., 2., 0.286, 
  "", "", 0., 11.664, 2.592, 0.37, "", "", 0., "", "", "", "", "", "", "", 
  "", "", 167., 11822., 15.321, 0.216, 120., 0.156, 0.002, 419.6, 
  "samples tested", "", "", "", "", "", "", "", "", "", 83.33, 771612., 
  21.188, 28.6, 4.885, 2.977, 8708.597, 1.5, 217.066, 9.75, "", "", 79.807, 
  1.7, 71.78, 0.654}, {"BTN", "Asia", "Bhutan", "2020-05-12", 11., 2., 0.571, 
  "", "", 0., 14.256, 2.592, 0.741, "", "", 0., "", "", "", "", "", "", "", 
  "", "", 341., 12163., 15.763, 0.442, 164., 0.213, 0.003, 287.2, 
  "samples tested", "", "", "", "", "", "", "", "", "", 83.33, 771612., 
  21.188, 28.6, 4.885, 2.977, 8708.597, 1.5, 217.066, 9.75, "", "", 79.807, 
  1.7, 71.78, 0.654}, {"BTN", "Asia", "Bhutan", "2020-05-13", 15., 4., 1.143, 
  "", "", 0., 19.44, 5.184, 1.481, "", "", 0., "", "", "", "", "", "", "", 
  "", "", 92., 12255., 15.882, 0.119, 126., 0.163, 0.009, 110.2, 
  "samples tested", "", "", "", "", "", "", "", "", "", 83.33, 771612., 
  21.188, 28.6, 4.885, 2.977, 8708.597, 1.5, 217.066, 9.75, "", "", 79.807, 
  1.7, 71.78, 0.654}, {"BTN", "Asia", "Bhutan", "2020-05-14", 20., 5., 1.857, 
  "", "", 0., 25.92, 6.48, 2.407, "", "", 0., "", "", "", "", "", "", "", "", 
  "", 677., 12932., 16.76, 0.877, 206., 0.267, 0.009, 110.9, 
  "samples tested", "", "", "", "", "", "", "", "", "", 83.33, 771612., 
  21.188, 28.6, 4.885, 2.977, 8708.597, 1.5, 217.066, 9.75, "", "", 79.807, 
  1.7, 71.78, 0.654}, {"BTN", "Asia", "Bhutan", "2020-05-15", 21., 1., 2., 
  "", "", 0., 27.216, 1.296, 2.592, "", "", 0., "", "", "", "", "", "", "", 
  "", "", 379., 13311., 17.251, 0.491, 254., 0.329, 0.008, 127., 
  "samples tested", "", "", "", "", "", "", "", "", "", 83.33, 771612., 
  21.188, 28.6, 4.885, 2.977, 8708.597, 1.5, 217.066, 9.75, "", "", 79.807, 
  1.7, 71.78, 0.654}, {"BTN", "Asia", "Bhutan", "2020-05-16", 21., 0., 2., 
  "", "", 0., 27.216, 0., 2.592, "", "", 0., "", "", "", "", "", "", "", "", 
  "", 349., 13660., 17.703, 0.452, 299., 0.388, 0.007, 149.5, 
  "samples tested", "", "", "", "", "", "", "", "", "", 83.33, 771612., 
  21.188, 28.6, 4.885, 2.977, 8708.597, 1.5, 217.066, 9.75, "", "", 79.807, 
  1.7, 71.78, 0.654}, {"BTN", "Asia", "Bhutan", "2020-05-17", 21., 0., 2., 
  "", "", 0., 27.216, 0., 2.592, "", "", 0., "", "", "", "", "", "", "", "", 
  "", 41., 13701., 17.756, 0.053, 292., 0.378, 0.007, 146., "samples tested", 
  "", "", "", "", "", "", "", "", "", 83.33, 771612., 21.188, 28.6, 4.885, 
  2.977, 8708.597, 1.5, 217.066, 9.75, "", "", 79.807, 1.7, 71.78, 0.654}, 
 {"BTN", "Asia", "Bhutan", "2020-05-18", 21., 0., 1.714, "", "", 0., 27.216, 
  0., 2.222, "", "", 0., "", "", "", "", "", "", "", "", "", 261., 13962., 
  18.095, 0.338, 306., 0.397, 0.006, 178.5, "samples tested", "", "", "", "", 
  "", "", "", "", "", 83.33, 771612., 21.188, 28.6, 4.885, 2.977, 8708.597, 
  1.5, 217.066, 9.75, "", "", 79.807, 1.7, 71.78, 0.654}, 
 {"BTN", "Asia", "Bhutan", "2020-05-19", 21., 0., 1.429, "", "", 0., 27.216, 
  0., 1.851, "", "", 0., "", "", "", "", "", "", "", "", "", 261., 14223., 
  18.433, 0.338, 294., 0.381, 0.005, 205.7, "samples tested", "", "", "", "", 
  "", "", "", "", "", 83.33, 771612., 21.188, 28.6, 4.885, 2.977, 8708.597, 
  1.5, 217.066, 9.75, "", "", 79.807, 1.7, 71.78, 0.654}, 
 {"BTN", "Asia", "Bhutan", "2020-05-20", 21., 0., 0.857, "", "", 0., 27.216, 
  0., 1.111, "", "", 0., "", "", "", "", "", "", "", "", "", 71., 14294., 
  18.525, 0.092, 291., 0.377, 0.003, 339.6, "samples tested", "", "", "", "", 
  "", "", "", "", "", 83.33, 771612., 21.188, 28.6, 4.885, 2.977, 8708.597, 
  1.5, 217.066, 9.75, "", "", 79.807, 1.7, 71.78, 0.654}, 
 {"BTN", "Asia", "Bhutan", "2020-05-21", 21., 0., 0.143, "", "", 0., 27.216, 
  0., 0.185, "", "", 0., "", "", "", "", "", "", "", "", "", 233., 14527., 
  18.827, 0.302, 228., 0.295, 0.001, 1594.4, "samples tested", "", "", "", 
  "", "", "", "", "", "", 83.33, 771612., 21.188, 28.6, 4.885, 2.977, 
  8708.597, 1.5, 217.066, 9.75, "", "", 79.807, 1.7, 71.78, 0.654}, 
 {"BTN", "Asia", "Bhutan", "2020-05-22", 21., 0., 0., "", "", 0., 27.216, 0., 
  0., "", "", 0., "", "", "", "", "", "", "", "", "", 316., 14843., 19.236, 
  0.41, 219., 0.284, 0., "", "samples tested", "", "", "", "", "", "", "", 
  "", "", 83.33, 771612., 21.188, 28.6, 4.885, 2.977, 8708.597, 1.5, 217.066, 
  9.75, "", "", 79.807, 1.7, 71.78, 0.654}, {"BTN", "Asia", "Bhutan", 
  "2020-05-23", 24., 3., 0.429, "", "", 0., 31.104, 3.888, 0.555, "", "", 0., 
  "", "", "", "", "", "", "", "", "", 450., 15293., 19.82, 0.583, 233., 
  0.302, 0.002, 543.1, "samples tested", "", "", "", "", "", "", "", "", "", 
  83.33, 771612., 21.188, 28.6, 4.885, 2.977, 8708.597, 1.5, 217.066, 9.75, 
  "", "", 79.807, 1.7, 71.78, 0.654}, {"BTN", "Asia", "Bhutan", "2020-05-24", 
  24., 0., 0.429, "", "", 0., 31.104, 0., 0.555, "", "", 0., "", "", "", "", 
  "", "", "", "", "", "", "", "", "", 250., 0.324, 0.002, 582.8, 
  "samples tested", "", "", "", "", "", "", "", "", "", 83.33, 771612., 
  21.188, 28.6, 4.885, 2.977, 8708.597, 1.5, 217.066, 9.75, "", "", 79.807, 
  1.7, 71.78, 0.654}, {"BTN", "Asia", "Bhutan", "2020-05-25", 27., 3., 0.857, 
  "", "", 0., 34.992, 3.888, 1.111, "", "", 0., "", "", "", "", "", "", "", 
  "", "", "", 15607., 20.226, "", 235., 0.305, 0.004, 274.2, 
  "samples tested", "", "", "", "", "", "", "", "", "", 83.33, 771612., 
  21.188, 28.6, 4.885, 2.977, 8708.597, 1.5, 217.066, 9.75, "", "", 79.807, 
  1.7, 71.78, 0.654}, {"BTN", "Asia", "Bhutan", "2020-05-26", 27., 0., 0.857, 
  "", "", 0., 34.992, 0., 1.111, "", "", 0., "", "", "", "", "", "", "", "", 
  "", 119., 15726., 20.381, 0.154, 215., 0.279, 0.004, 250.9, 
  "samples tested", "", "", "", "", "", "", "", "", "", 83.33, 771612., 
  21.188, 28.6, 4.885, 2.977, 8708.597, 1.5, 217.066, 9.75, "", "", 79.807, 
  1.7, 71.78, 0.654}, {"BTN", "Asia", "Bhutan", "2020-05-27", 28., 1., 1., 
  "", "", 0., 36.288, 1.296, 1.296, "", "", 0., "", "", "", "", "", "", "", 
  "", "", 136., 15862., 20.557, 0.176, 224., 0.29, 0.004, 224., 
  "samples tested", "", "", "", "", "", "", "", "", "", 83.33, 771612., 
  21.188, 28.6, 4.885, 2.977, 8708.597, 1.5, 217.066, 9.75, "", "", 79.807, 
  1.7, 71.78, 0.654}, {"BTN", "Asia", "Bhutan", "2020-05-28", 31., 3., 1.429, 
  "", "", 0., 40.176, 3.888, 1.851, "", "", 0., "", "", "", "", "", "", "", 
  "", "", "", "", "", "", 240., 0.311, 0.006, 167.9, "samples tested", "", 
  "", "", "", "", "", "", "", "", 83.33, 771612., 21.188, 28.6, 4.885, 2.977, 
  8708.597, 1.5, 217.066, 9.75, "", "", 79.807, 1.7, 71.78, 0.654}, 
 {"BTN", "Asia", "Bhutan", "2020-05-29", 31., 0., 1.429, "", "", 0., 40.176, 
  0., 1.851, "", "", 0., "", "", "", "", "", "", "", "", "", "", 16547., 
  21.445, "", 243., 0.315, 0.006, 170., "samples tested", "", "", "", "", "", 
  "", "", "", "", 83.33, 771612., 21.188, 28.6, 4.885, 2.977, 8708.597, 1.5, 
  217.066, 9.75, "", "", 79.807, 1.7, 71.78, 0.654}, 
 {"BTN", "Asia", "Bhutan", "2020-05-30", 33., 2., 1.286, "", "", 0., 42.768, 
  2.592, 1.666, "", "", 0., "", "", "", "", "", "", "", "", "", 291., 16838., 
  21.822, 0.377, 221., 0.286, 0.006, 171.9, "samples tested", "", "", "", "", 
  "", "", "", "", "", 83.33, 771612., 21.188, 28.6, 4.885, 2.977, 8708.597, 
  1.5, 217.066, 9.75, "", "", 79.807, 1.7, 71.78, 0.654}, 
 {"BTN", "Asia", "Bhutan", "2020-05-31", 43., 10., 2.714, "", "", 0., 55.727, 
  12.96, 3.518, "", "", 0., "", "", "", "", "", "", "", "", "", 200., 17038., 
  22.081, 0.259, 227., 0.294, 0.012, 83.6, "samples tested", "", "", "", "", 
  "", "", "", "", "", 83.33, 771612., 21.188, 28.6, 4.885, 2.977, 8708.597, 
  1.5, 217.066, 9.75, "", "", 79.807, 1.7, 71.78, 0.654}, 
 {"BTN", "Asia", "Bhutan", "2020-06-01", 43., 0., 2.286, "", "", 0., 55.727, 
  0., 2.962, "", "", 0., "", "", "", "", "", "", "", "", "", 306., 17344., 
  22.478, 0.397, 248., 0.321, 0.009, 108.5, "samples tested", "", "", "", "", 
  "", "", "", "", "", 83.33, 771612., 21.188, 28.6, 4.885, 2.977, 8708.597, 
  1.5, 217.066, 9.75, "", "", 79.807, 1.7, 71.78, 0.654}, 
 {"BTN", "Asia", "Bhutan", "2020-06-02", 47., 4., 2.857, "", "", 0., 60.911, 
  5.184, 3.703, "", "", 0., "", "", "", "", "", "", "", "", "", 276., 17620., 
  22.835, 0.358, 271., 0.351, 0.011, 94.9, "samples tested", "", "", "", "", 
  "", "", "", "", "", 83.33, 771612., 21.188, 28.6, 4.885, 2.977, 8708.597, 
  1.5, 217.066, 9.75, "", "", 79.807, 1.7, 71.78, 0.654}, 
 {"BTN", "Asia", "Bhutan", "2020-06-03", 47., 0., 2.714, "", "", 0., 60.911, 
  0., 3.518, "", "", 0., "", "", "", "", "", "", "", "", "", 278., 17898., 
  23.196, 0.36, 291., 0.377, 0.009, 107.2, "samples tested", "", "", "", "", 
  "", "", "", "", "", 83.33, 771612., 21.188, 28.6, 4.885, 2.977, 8708.597, 
  1.5, 217.066, 9.75, "", "", 79.807, 1.7, 71.78, 0.654}, 
 {"BTN", "Asia", "Bhutan", "2020-06-04", 47., 0., 2.286, "", "", 0., 60.911, 
  0., 2.962, "", "", 0., "", "", "", "", "", "", "", "", "", 340., 18238., 
  23.636, 0.441, 290., 0.376, 0.008, 126.9, "samples tested", "", "", "", "", 
  "", "", "", "", "", 83.33, 771612., 21.188, 28.6, 4.885, 2.977, 8708.597, 
  1.5, 217.066, 9.75, "", "", 79.807, 1.7, 71.78, 0.654}, 
 {"BTN", "Asia", "Bhutan", "2020-06-05", 48., 1., 2.429, "", "", 0., 62.207, 
  1.296, 3.147, "", "", 0., "", "", "", "", "", "", "", "", "", 583., 18821., 
  24.392, 0.756, 325., 0.421, 0.007, 133.8, "samples tested", "", "", "", "", 
  "", "", "", "", "", 83.33, 771612., 21.188, 28.6, 4.885, 2.977, 8708.597, 
  1.5, 217.066, 9.75, "", "", 79.807, 1.7, 71.78, 0.654}, 
 {"BTN", "Asia", "Bhutan", "2020-06-06", 48., 0., 2.143, "", "", 0., 62.207, 
  0., 2.777, "", "", 0., "", "", "", "", "", "", "", "", "", 183., 19004., 
  24.629, 0.237, 309., 0.4, 0.007, 144.2, "samples tested", "", "", "", "", 
  "", "", "", "", "", 83.33, 771612., 21.188, 28.6, 4.885, 2.977, 8708.597, 
  1.5, 217.066, 9.75, "", "", 79.807, 1.7, 71.78, 0.654}, 
 {"BTN", "Asia", "Bhutan", "2020-06-07", 59., 11., 2.286, "", "", 0., 76.463, 
  14.256, 2.962, "", "", 0., "", "", "", "", "", "", "", "", "", 344., 
  19348., 25.075, 0.446, 330., 0.428, 0.007, 144.4, "samples tested", "", "", 
  "", "", "", "", "", "", "", 83.33, 771612., 21.188, 28.6, 4.885, 2.977, 
  8708.597, 1.5, 217.066, 9.75, "", "", 79.807, 1.7, 71.78, 0.654}, 
 {"BTN", "Asia", "Bhutan", "2020-06-08", 59., 0., 2.286, "", "", 0., 76.463, 
  0., 2.962, "", "", 0., "", "", "", "", "", "", "", "", "", 191., 19539., 
  25.322, 0.248, 314., 0.407, 0.007, 137.4, "samples tested", "", "", "", "", 
  "", "", "", "", "", 83.33, 771612., 21.188, 28.6, 4.885, 2.977, 8708.597, 
  1.5, 217.066, 9.75, "", "", 79.807, 1.7, 71.78, 0.654}, 
 {"BTN", "Asia", "Bhutan", "2020-06-09", 59., 0., 1.714, "", "", 0., 76.463, 
  0., 2.222, "", "", 0., "", "", "", "", "", "", "", "", "", 243., 19782., 
  25.637, 0.315, 309., 0.4, 0.006, 180.3, "samples tested", "", "", "", "", 
  "", "", "", "", "", 83.33, 771612., 21.188, 28.6, 4.885, 2.977, 8708.597, 
  1.5, 217.066, 9.75, "", "", 79.807, 1.7, 71.78, 0.654}, 
 {"BTN", "Asia", "Bhutan", "2020-06-10", 59., 0., 1.714, "", "", 0., 76.463, 
  0., 2.222, "", "", 0., "", "", "", "", "", "", "", "", "", 322., 20104., 
  26.055, 0.417, 315., 0.408, 0.005, 183.8, "samples tested", "", "", "", "", 
  "", "", "", "", "", 83.33, 771612., 21.188, 28.6, 4.885, 2.977, 8708.597, 
  1.5, 217.066, 9.75, "", "", 79.807, 1.7, 71.78, 0.654}, 
 {"BTN", "Asia", "Bhutan", "2020-06-11", 62., 3., 2.143, "", "", 0., 80.351, 
  3.888, 2.777, "", "", 0., "", "", "", "", "", "", "", "", "", 296., 20400., 
  26.438, 0.384, 309., 0.4, 0.007, 144.2, "samples tested", "", "", "", "", 
  "", "", "", "", "", 83.33, 771612., 21.188, 28.6, 4.885, 2.977, 8708.597, 
  1.5, 217.066, 9.75, "", "", 79.807, 1.7, 71.78, 0.654}, 
 {"BTN", "Asia", "Bhutan", "2020-06-12", 62., 0., 2., "", "", 0., 80.351, 0., 
  2.592, "", "", 0., "", "", "", "", "", "", "", "", "", 129., 20529., 
  26.605, 0.167, 244., 0.316, 0.008, 122., "samples tested", "", "", "", "", 
  "", "", "", "", "", 83.33, 771612., 21.188, 28.6, 4.885, 2.977, 8708.597, 
  1.5, 217.066, 9.75, "", "", 79.807, 1.7, 71.78, 0.654}, 
 {"BTN", "Asia", "Bhutan", "2020-06-13", 66., 4., 2.571, "", "", 0., 85.535, 
  5.184, 3.333, "", "", 0., "", "", "", "", "", "", "", "", "", 83., 20612., 
  26.713, 0.108, 230., 0.298, 0.011, 89.5, "samples tested", "", "", "", "", 
  "", "", "", "", "", 83.33, 771612., 21.188, 28.6, 4.885, 2.977, 8708.597, 
  1.5, 217.066, 9.75, "", "", 79.807, 1.7, 71.78, 0.654}, 
 {"BTN", "Asia", "Bhutan", "2020-06-14", 66., 0., 1., "", "", 0., 85.535, 0., 
  1.296, "", "", 0., "", "", "", "", "", "", "", "", "", 119., 20731., 
  26.867, 0.154, 198., 0.257, 0.005, 198., "samples tested", "", "", "", "", 
  "", "", "", "", "", 83.33, 771612., 21.188, 28.6, 4.885, 2.977, 8708.597, 
  1.5, 217.066, 9.75, "", "", 79.807, 1.7, 71.78, 0.654}, 
 {"BTN", "Asia", "Bhutan", "2020-06-15", 67., 1., 1.143, "", "", 0., 86.831, 
  1.296, 1.481, "", "", 0., "", "", "", "", "", "", "", "", "", 413., 21144., 
  27.402, 0.535, 229., 0.297, 0.005, 200.3, "samples tested", "", "", "", "", 
  "", "", "", "", "", 83.33, 771612., 21.188, 28.6, 4.885, 2.977, 8708.597, 
  1.5, 217.066, 9.75, "", "", 79.807, 1.7, 71.78, 0.654}, 
 {"BTN", "Asia", "Bhutan", "2020-06-16", 67., 0., 1.143, "", "", 0., 86.831, 
  0., 1.481, "", "", 0., "", "", "", "", "", "", "", "", "", 416., 21560., 
  27.942, 0.539, 254., 0.329, 0.004, 222.2, "samples tested", "", "", "", "", 
  "", "", "", "", "", 83.33, 771612., 21.188, 28.6, 4.885, 2.977, 8708.597, 
  1.5, 217.066, 9.75, "", "", 79.807, 1.7, 71.78, 0.654}, 
 {"BTN", "Asia", "Bhutan", "2020-06-17", 67., 0., 1.143, "", "", 0., 86.831, 
  0., 1.481, "", "", 0., "", "", "", "", "", "", "", "", "", 230., 21790., 
  28.24, 0.298, 241., 0.312, 0.005, 210.8, "samples tested", "", "", "", "", 
  "", "", "", "", "", 83.33, 771612., 21.188, 28.6, 4.885, 2.977, 8708.597, 
  1.5, 217.066, 9.75, "", "", 79.807, 1.7, 71.78, 0.654}, 
 {"BTN", "Asia", "Bhutan", "2020-06-18", 67., 0., 0.714, "", "", 0., 86.831, 
  0., 0.926, "", "", 0., "", "", "", "", "", "", "", "", "", 460., 22250., 
  28.836, 0.596, 264., 0.342, 0.003, 369.7, "samples tested", "", "", "", "", 
  "", "", "", "", "", 83.33, 771612., 21.188, 28.6, 4.885, 2.977, 8708.597, 
  1.5, 217.066, 9.75, "", "", 79.807, 1.7, 71.78, 0.654}, 
 {"BTN", "Asia", "Bhutan", "2020-06-19", 68., 1., 0.857, "", "", 0., 88.127, 
  1.296, 1.111, "", "", 0., "", "", "", "", "", "", "", "", "", 272., 22522., 
  29.188, 0.353, 285., 0.369, 0.003, 332.6, "samples tested", "", "", "", "", 
  "", "", "", "", "", 83.33, 771612., 21.188, 28.6, 4.885, 2.977, 8708.597, 
  1.5, 217.066, 9.75, "", "", 79.807, 1.7, 71.78, 0.654}, 
 {"BTN", "Asia", "Bhutan", "2020-06-20", 68., 0., 0.286, "", "", 0., 88.127, 
  0., 0.37, "", "", 0., "", "", "", "", "", "", "", "", "", 105., 22627., 
  29.324, 0.136, 288., 0.373, 0.001, 1007., "samples tested", "", "", "", "", 
  "", "", "", "", "", 83.33, 771612., 21.188, 28.6, 4.885, 2.977, 8708.597, 
  1.5, 217.066, 9.75, "", "", 79.807, 1.7, 71.78, 0.654}, 
 {"BTN", "Asia", "Bhutan", "2020-06-21", 68., 0., 0.286, "", "", 0., 88.127, 
  0., 0.37, "", "", 0., "", "", "", "", "", "", "", "", "", 327., 22954., 
  29.748, 0.424, 318., 0.412, 0.001, 1111.9, "samples tested", "", "", "", 
  "", "", "", "", "", "", 83.33, 771612., 21.188, 28.6, 4.885, 2.977, 
  8708.597, 1.5, 217.066, 9.75, "", "", 79.807, 1.7, 71.78, 0.654}, 
 {"BTN", "Asia", "Bhutan", "2020-06-22", 68., 0., 0.143, "", "", 0., 88.127, 
  0., 0.185, "", "", 0., "", "", "", "", "", "", "", "", "", 222., 23176., 
  30.036, 0.288, 290., 0.376, 0., 2028., "samples tested", "", "", "", "", 
  "", "", "", "", "", 83.33, 771612., 21.188, 28.6, 4.885, 2.977, 8708.597, 
  1.5, 217.066, 9.75, "", "", 79.807, 1.7, 71.78, 0.654}, 
 {"BTN", "Asia", "Bhutan", "2020-06-23", 70., 2., 0.429, "", "", 0., 90.719, 
  2.592, 0.555, "", "", 0., "", "", "", "", "", "", "", "", "", 192., 23368., 
  30.285, 0.249, 258., 0.334, 0.002, 601.4, "samples tested", "", "", "", "", 
  "", "", "", "", "", 83.33, 771612., 21.188, 28.6, 4.885, 2.977, 8708.597, 
  1.5, 217.066, 9.75, "", "", 79.807, 1.7, 71.78, 0.654}, 
 {"BTN", "Asia", "Bhutan", "2020-06-24", 70., 0., 0.429, "", "", 0., 90.719, 
  0., 0.555, "", "", 0., "", "", "", "", "", "", "", "", "", 381., 23749., 
  30.778, 0.494, 280., 0.363, 0.002, 652.7, "samples tested", "", "", "", "", 
  "", "", "", "", "", 83.33, 771612., 21.188, 28.6, 4.885, 2.977, 8708.597, 
  1.5, 217.066, 9.75, "", "", 79.807, 1.7, 71.78, 0.654}, 
 {"BTN", "Asia", "Bhutan", "2020-06-25", 70., 0., 0.429, "", "", 0., 90.719, 
  0., 0.555, "", "", 0., "", "", "", "", "", "", "", "", "", 108., 23857., 
  30.918, 0.14, 230., 0.298, 0.002, 536.1, "samples tested", "", "", "", "", 
  "", "", "", "", "", 83.33, 771612., 21.188, 28.6, 4.885, 2.977, 8708.597, 
  1.5, 217.066, 9.75, "", "", 79.807, 1.7, 71.78, 0.654}, 
 {"BTN", "Asia", "Bhutan", "2020-06-26", 70., 0., 0.286, "", "", 0., 90.719, 
  0., 0.37, "", "", 0., "", "", "", "", "", "", "", "", "", 131., 23988., 
  31.088, 0.17, 209., 0.271, 0.001, 730.8, "samples tested", "", "", "", "", 
  "", "", "", "", "", 83.33, 771612., 21.188, 28.6, 4.885, 2.977, 8708.597, 
  1.5, 217.066, 9.75, "", "", 79.807, 1.7, 71.78, 0.654}, 
 {"BTN", "Asia", "Bhutan", "2020-06-27", 75., 5., 1., "", "", 0., 97.199, 
  6.48, 1.296, "", "", 0., "", "", "", "", "", "", "", "", "", "", "", "", 
  "", 232., 0.301, 0.004, 232., "samples tested", "", "", "", "", "", "", "", 
  "", "", 83.33, 771612., 21.188, 28.6, 4.885, 2.977, 8708.597, 1.5, 217.066, 
  9.75, "", "", 79.807, 1.7, 71.78, 0.654}, {"BTN", "Asia", "Bhutan", 
  "2020-06-28", 76., 1., 1.143, "", "", 0., 98.495, 1.296, 1.481, "", "", 0., 
  "", "", "", "", "", "", "", "", "", "", 24509., 31.763, "", 222., 0.288, 
  0.005, 194.2, "samples tested", "", "", "", "", "", "", "", "", "", 83.33, 
  771612., 21.188, 28.6, 4.885, 2.977, 8708.597, 1.5, 217.066, 9.75, "", "", 
  79.807, 1.7, 71.78, 0.654}, {"BTN", "Asia", "Bhutan", "2020-06-29", 77., 
  1., 1.286, "", "", 0., 99.791, 1.296, 1.666, "", "", 0., "", "", "", "", 
  "", "", "", "", "", "", "", "", "", 229., 0.297, 0.006, 178.1, 
  "samples tested", "", "", "", "", "", "", "", "", "", 83.33, 771612., 
  21.188, 28.6, 4.885, 2.977, 8708.597, 1.5, 217.066, 9.75, "", "", 79.807, 
  1.7, 71.78, 0.654}, {"BTN", "Asia", "Bhutan", "2020-06-30", 77., 0., 1., 
  "", "", 0., 99.791, 0., 1.296, "", "", 0., "", "", "", "", "", "", "", "", 
  "", "", 25048., 32.462, "", 240., 0.311, 0.004, 240., "samples tested", "", 
  "", "", "", "", "", "", "", "", 83.33, 771612., 21.188, 28.6, 4.885, 2.977, 
  8708.597, 1.5, 217.066, 9.75, "", "", 79.807, 1.7, 71.78, 0.654}, 
 {"BTN", "Asia", "Bhutan", "2020-07-01", 77., 0., 1., "", "", 0., 99.791, 0., 
  1.296, "", "", 0., "", "", "", "", "", "", "", "", "", 73., 25121., 32.557, 
  0.095, 196., 0.254, 0.005, 196., "samples tested", "", "", "", "", "", "", 
  "", "", "", 71.3, 771612., 21.188, 28.6, 4.885, 2.977, 8708.597, 1.5, 
  217.066, 9.75, "", "", 79.807, 1.7, 71.78, 0.654}, 
 {"BTN", "Asia", "Bhutan", "2020-07-02", 77., 0., 1., "", "", 0., 99.791, 0., 
  1.296, "", "", 0., "", "", "", "", "", "", "", "", "", 135., 25256., 
  32.731, 0.175, 200., 0.259, 0.005, 200., "samples tested", "", "", "", "", 
  "", "", "", "", "", 71.3, 771612., 21.188, 28.6, 4.885, 2.977, 8708.597, 
  1.5, 217.066, 9.75, "", "", 79.807, 1.7, 71.78, 0.654}, 
 {"BTN", "Asia", "Bhutan", "2020-07-03", 77., 0., 1., "", "", 0., 99.791, 0., 
  1.296, "", "", 0., "", "", "", "", "", "", "", "", "", 119., 25375., 
  32.886, 0.154, 198., 0.257, 0.005, 198., "samples tested", "", "", "", "", 
  "", "", "", "", "", 71.3, 771612., 21.188, 28.6, 4.885, 2.977, 8708.597, 
  1.5, 217.066, 9.75, "", "", 79.807, 1.7, 71.78, 0.654}, 
 {"BTN", "Asia", "Bhutan", "2020-07-04", 78., 1., 0.429, "", "", 0., 101.087, 
  1.296, 0.555, "", "", 0., "", "", "", "", "", "", "", "", "", 81., 25456., 
  32.991, 0.105, 172., 0.223, 0.002, 400.9, "samples tested", "", "", "", "", 
  "", "", "", "", "", 71.3, 771612., 21.188, 28.6, 4.885, 2.977, 8708.597, 
  1.5, 217.066, 9.75, "", "", 79.807, 1.7, 71.78, 0.654}, 
 {"BTN", "Asia", "Bhutan", "2020-07-05", 80., 2., 0.571, "", "", 0., 103.679, 
  2.592, 0.741, "", "", 0., "", "", "", "", "", "", "", "", "", 123., 25579., 
  33.15, 0.159, 153., 0.198, 0.004, 268., "samples tested", "", "", "", "", 
  "", "", "", "", "", 71.3, 771612., 21.188, 28.6, 4.885, 2.977, 8708.597, 
  1.5, 217.066, 9.75, "", "", 79.807, 1.7, 71.78, 0.654}, 
 {"BTN", "Asia", "Bhutan", "2020-07-06", 80., 0., 0.429, "", "", 0., 103.679, 
  0., 0.555, "", "", 0., "", "", "", "", "", "", "", "", "", 246., 25825., 
  33.469, 0.319, 150., 0.194, 0.003, 349.7, "samples tested", "", "", "", "", 
  "", "", "", "", "", 71.3, 771612., 21.188, 28.6, 4.885, 2.977, 8708.597, 
  1.5, 217.066, 9.75, "", "", 79.807, 1.7, 71.78, 0.654}, 
 {"BTN", "Asia", "Bhutan", "2020-07-07", 80., 0., 0.429, "", "", 0., 103.679, 
  0., 0.555, "", "", 0., "", "", "", "", "", "", "", "", "", 235., 26060., 
  33.773, 0.305, 145., 0.188, 0.003, 338., "samples tested", "", "", "", "", 
  "", "", "", "", "", 71.3, 771612., 21.188, 28.6, 4.885, 2.977, 8708.597, 
  1.5, 217.066, 9.75, "", "", 79.807, 1.7, 71.78, 0.654}, 
 {"BTN", "Asia", "Bhutan", "2020-07-08", 80., 0., 0.429, "", "", 0., 103.679, 
  0., 0.555, "", "", 0., "", "", "", "", "", "", "", "", "", 68., 26128., 
  33.862, 0.088, 144., 0.187, 0.003, 335.7, "samples tested", "", "", "", "", 
  "", "", "", "", "", 71.3, 771612., 21.188, 28.6, 4.885, 2.977, 8708.597, 
  1.5, 217.066, 9.75, "", "", 79.807, 1.7, 71.78, 0.654}, 
 {"BTN", "Asia", "Bhutan", "2020-07-09", 80., 0., 0.429, "", "", 0., 103.679, 
  0., 0.555, "", "", 0., "", "", "", "", "", "", "", "", "", 290., 26418., 
  34.237, 0.376, 166., 0.215, 0.003, 386.9, "samples tested", "", "", "", "", 
  "", "", "", "", "", 71.3, 771612., 21.188, 28.6, 4.885, 2.977, 8708.597, 
  1.5, 217.066, 9.75, "", "", 79.807, 1.7, 71.78, 0.654}, 
 {"BTN", "Asia", "Bhutan", "2020-07-10", 80., 0., 0.429, "", "", 0., 103.679, 
  0., 0.555, "", "", 0., "", "", "", "", "", "", "", "", "", 151., 26569., 
  34.433, 0.196, 171., 0.222, 0.003, 398.6, "samples tested", "", "", "", "", 
  "", "", "", "", "", 71.3, 771612., 21.188, 28.6, 4.885, 2.977, 8708.597, 
  1.5, 217.066, 9.75, "", "", 79.807, 1.7, 71.78, 0.654}, 
 {"BTN", "Asia", "Bhutan", "2020-07-11", 82., 2., 0.571, "", "", 0., 106.271, 
  2.592, 0.741, "", "", 0., "", "", "", "", "", "", "", "", "", 558., 27127., 
  35.156, 0.723, 239., 0.31, 0.002, 418.6, "samples tested", "", "", "", "", 
  "", "", "", "", "", 71.3, 771612., 21.188, 28.6, 4.885, 2.977, 8708.597, 
  1.5, 217.066, 9.75, "", "", 79.807, 1.7, 71.78, 0.654}, 
 {"BTN", "Asia", "Bhutan", "2020-07-12", 84., 2., 0.571, "", "", 0., 108.863, 
  2.592, 0.741, "", "", 0., "", "", "", "", "", "", "", "", "", 9492., 
  36619., 47.458, 12.302, 1577., 2.044, 0., 2761.8, "samples tested", "", "", 
  "", "", "", "", "", "", "", 71.3, 771612., 21.188, 28.6, 4.885, 2.977, 
  8708.597, 1.5, 217.066, 9.75, "", "", 79.807, 1.7, 71.78, 0.654}, 
 {"BTN", "Asia", "Bhutan", "2020-07-13", 84., 0., 0.571, "", "", 0., 108.863, 
  0., 0.741, "", "", 0., "", "", "", "", "", "", "", "", "", 98., 36717., 
  47.585, 0.127, 1556., 2.017, 0., 2725., "samples tested", "", "", "", "", 
  "", "", "", "", "", 71.3, 771612., 21.188, 28.6, 4.885, 2.977, 8708.597, 
  1.5, 217.066, 9.75, "", "", 79.807, 1.7, 71.78, 0.654}, 
 {"BTN", "Asia", "Bhutan", "2020-07-14", 84., 0., 0.571, "", "", 0., 108.863, 
  0., 0.741, "", "", 0., "", "", "", "", "", "", "", "", "", 150., 36867., 
  47.779, 0.194, 1544., 2.001, 0., 2704., "samples tested", "", "", "", "", 
  "", "", "", "", "", 62.96, 771612., 21.188, 28.6, 4.885, 2.977, 8708.597, 
  1.5, 217.066, 9.75, "", "", 79.807, 1.7, 71.78, 0.654}, 
 {"BTN", "Asia", "Bhutan", "2020-07-15", 84., 0., 0.571, "", "", 0., 108.863, 
  0., 0.741, "", "", 0., "", "", "", "", "", "", "", "", "", 2403., 39270., 
  50.893, 3.114, 1877., 2.433, 0., 3287.2, "samples tested", "", "", "", "", 
  "", "", "", "", "", 62.96, 771612., 21.188, 28.6, 4.885, 2.977, 8708.597, 
  1.5, 217.066, 9.75, "", "", 79.807, 1.7, 71.78, 0.654}, 
 {"BTN", "Asia", "Bhutan", "2020-07-16", 86., 2., 0.857, "", "", 0., 111.455, 
  2.592, 1.111, "", "", 0., "", "", "", "", "", "", "", "", "", 191., 39461., 
  51.141, 0.248, 1863., 2.414, 0., 2173.9, "samples tested", "", "", "", "", 
  "", "", "", "", "", 62.96, 771612., 21.188, 28.6, 4.885, 2.977, 8708.597, 
  1.5, 217.066, 9.75, "", "", 79.807, 1.7, 71.78, 0.654}, 
 {"BTN", "Asia", "Bhutan", "2020-07-17", 87., 1., 1., "", "", 0., 112.751, 
  1.296, 1.296, "", "", 0., "", "", "", "", "", "", "", "", "", 172., 39633., 
  51.364, 0.223, 1866., 2.418, 0.001, 1866., "samples tested", "", "", "", 
  "", "", "", "", "", "", 62.96, 771612., 21.188, 28.6, 4.885, 2.977, 
  8708.597, 1.5, 217.066, 9.75, "", "", 79.807, 1.7, 71.78, 0.654}, 
 {"BTN", "Asia", "Bhutan", "2020-07-18", 87., 0., 0.714, "", "", 0., 112.751, 
  0., 0.926, "", "", 0., "", "", "", "", "", "", "", "", "", 184., 39817., 
  51.602, 0.238, 1813., 2.35, 0., 2539.2, "samples tested", "", "", "", "", 
  "", "", "", "", "", 62.96, 771612., 21.188, 28.6, 4.885, 2.977, 8708.597, 
  1.5, 217.066, 9.75, "", "", 79.807, 1.7, 71.78, 0.654}, 
 {"BTN", "Asia", "Bhutan", "2020-07-19", 89., 2., 0.714, "", "", 0., 115.343, 
  2.592, 0.926, "", "", 0., "", "", "", "", "", "", "", "", "", 483., 40300., 
  52.228, 0.626, 526., 0.682, 0.001, 736.7, "samples tested", "", "", "", "", 
  "", "", "", "", "", 62.96, 771612., 21.188, 28.6, 4.885, 2.977, 8708.597, 
  1.5, 217.066, 9.75, "", "", 79.807, 1.7, 71.78, 0.654}, 
 {"BTN", "Asia", "Bhutan", "2020-07-20", 90., 1., 0.857, "", "", 0., 116.639, 
  1.296, 1.111, "", "", 0., "", "", "", "", "", "", "", "", "", 80., 40380., 
  52.332, 0.104, 523., 0.678, 0.002, 610.3, "samples tested", "", "", "", "", 
  "", "", "", "", "", 62.96, 771612., 21.188, 28.6, 4.885, 2.977, 8708.597, 
  1.5, 217.066, 9.75, "", "", 79.807, 1.7, 71.78, 0.654}, 
 {"BTN", "Asia", "Bhutan", "2020-07-21", 92., 2., 1.143, "", "", 0., 119.231, 
  2.592, 1.481, "", "", 0., "", "", "", "", "", "", "", "", "", 147., 40527., 
  52.523, 0.191, 523., 0.678, 0.002, 457.6, "samples tested", "", "", "", "", 
  "", "", "", "", "", 62.96, 771612., 21.188, 28.6, 4.885, 2.977, 8708.597, 
  1.5, 217.066, 9.75, "", "", 79.807, 1.7, 71.78, 0.654}, 
 {"BTN", "Asia", "Bhutan", "2020-07-22", 92., 0., 1.143, "", "", 0., 119.231, 
  0., 1.481, "", "", 0., "", "", "", "", "", "", "", "", "", 213., 40740., 
  52.799, 0.276, 210., 0.272, 0.005, 183.7, "samples tested", "", "", "", "", 
  "", "", "", "", "", 62.96, 771612., 21.188, 28.6, 4.885, 2.977, 8708.597, 
  1.5, 217.066, 9.75, "", "", 79.807, 1.7, 71.78, 0.654}, 
 {"BTN", "Asia", "Bhutan", "2020-07-23", 92., 0., 0.857, "", "", 0., 119.231, 
  0., 1.111, "", "", 0., "", "", "", "", "", "", "", "", "", "", "", "", "", 
  196., 0.254, 0.004, 228.7, "samples tested", "", "", "", "", "", "", "", 
  "", "", 62.96, 771612., 21.188, 28.6, 4.885, 2.977, 8708.597, 1.5, 217.066, 
  9.75, "", "", 79.807, 1.7, 71.78, 0.654}, {"BTN", "Asia", "Bhutan", 
  "2020-07-24", 92., 0., 0.714, "", "", 0., 119.231, 0., 0.926, "", "", 0., 
  "", "", "", "", "", "", "", "", "", "", 40924., 53.037, "", 184., 0.238, 
  0.004, 257.7, "samples tested", "", "", "", "", "", "", "", "", "", 62.96, 
  771612., 21.188, 28.6, 4.885, 2.977, 8708.597, 1.5, 217.066, 9.75, "", "", 
  79.807, 1.7, 71.78, 0.654}, {"BTN", "Asia", "Bhutan", "2020-07-25", 92., 
  0., 0.714, "", "", 0., 119.231, 0., 0.926, "", "", 0., "", "", "", "", "", 
  "", "", "", "", 151., 41075., 53.233, 0.196, 180., 0.233, 0.004, 252.1, 
  "samples tested", "", "", "", "", "", "", "", "", "", 62.96, 771612., 
  21.188, 28.6, 4.885, 2.977, 8708.597, 1.5, 217.066, 9.75, "", "", 79.807, 
  1.7, 71.78, 0.654}, {"BTN", "Asia", "Bhutan", "2020-07-26", 95., 3., 0.857, 
  "", "", 0., 123.119, 3.888, 1.111, "", "", 0., "", "", "", "", "", "", "", 
  "", "", 353., 41428., 53.69, 0.457, 161., 0.209, 0.005, 187.9, 
  "samples tested", "", "", "", "", "", "", "", "", "", 62.96, 771612., 
  21.188, 28.6, 4.885, 2.977, 8708.597, 1.5, 217.066, 9.75, "", "", 79.807, 
  1.7, 71.78, 0.654}, {"BTN", "Asia", "Bhutan", "2020-07-27", 99., 4., 1.286, 
  "", "", 0., 128.303, 5.184, 1.666, "", "", 0., "", "", "", "", "", "", "", 
  "", "", 49., 41477., 53.754, 0.064, 157., 0.203, 0.008, 122.1, 
  "samples tested", "", "", "", "", "", "", "", "", "", 62.96, 771612., 
  21.188, 28.6, 4.885, 2.977, 8708.597, 1.5, 217.066, 9.75, "", "", 79.807, 
  1.7, 71.78, 0.654}, {"BTN", "Asia", "Bhutan", "2020-07-28", 99., 0., 1., 
  "", "", 0., 128.303, 0., 1.296, "", "", 0., "", "", "", "", "", "", "", "", 
  "", 286., 41763., 54.124, 0.371, 177., 0.229, 0.006, 177., 
  "samples tested", "", "", "", "", "", "", "", "", "", 62.96, 771612., 
  21.188, 28.6, 4.885, 2.977, 8708.597, 1.5, 217.066, 9.75, "", "", 79.807, 
  1.7, 71.78, 0.654}, {"BTN", "Asia", "Bhutan", "2020-07-29", 99., 0., 1., 
  "", "", 0., 128.303, 0., 1.296, "", "", 0., "", "", "", "", "", "", "", "", 
  "", 327., 42090., 54.548, 0.424, 193., 0.25, 0.005, 193., "samples tested", 
  "", "", "", "", "", "", "", "", "", 62.96, 771612., 21.188, 28.6, 4.885, 
  2.977, 8708.597, 1.5, 217.066, 9.75, "", "", 79.807, 1.7, 71.78, 0.654}, 
 {"BTN", "Asia", "Bhutan", "2020-07-30", 101., 2., 1.286, "", "", 0., 
  130.895, 2.592, 1.666, "", "", 0., "", "", "", "", "", "", "", "", "", 
  100., 42190., 54.678, 0.13, 194., 0.251, 0.007, 150.9, "samples tested", 
  "", "", "", "", "", "", "", "", "", 62.96, 771612., 21.188, 28.6, 4.885, 
  2.977, 8708.597, 1.5, 217.066, 9.75, "", "", 79.807, 1.7, 71.78, 0.654}, 
 {"BTN", "Asia", "Bhutan", "2020-07-31", 101., 0., 1.286, "", "", 0., 
  130.895, 0., 1.666, "", "", 0., 0.58, "", "", "", "", "", "", "", "", 
  1006., 43196., 55.982, 1.304, 325., 0.421, 0.004, 252.7, "samples tested", 
  "", "", "", "", "", "", "", "", "", 62.96, 771612., 21.188, 28.6, 4.885, 
  2.977, 8708.597, 1.5, 217.066, 9.75, "", "", 79.807, 1.7, 71.78, 0.654}, 
 {"BTN", "Asia", "Bhutan", "2020-08-01", 102., 1., 1.429, "", "", 0., 
  132.191, 1.296, 1.851, "", "", 0., 0.56, "", "", "", "", "", "", "", "", 
  1338., 44534., 57.716, 1.734, 494., 0.64, 0.003, 345.7, "samples tested", 
  "", "", "", "", "", "", "", "", "", 62.96, 771612., 21.188, 28.6, 4.885, 
  2.977, 8708.597, 1.5, 217.066, 9.75, "", "", 79.807, 1.7, 71.78, 0.654}, 
 {"BTN", "Asia", "Bhutan", "2020-08-02", 102., 0., 1., "", "", 0., 132.191, 
  0., 1.296, "", "", 0., 0.55, "", "", "", "", "", "", "", "", 4897., 49431., 
  64.062, 6.346, 1143., 1.481, 0.001, 1143., "samples tested", "", "", "", 
  "", "", "", "", "", "", 62.96, 771612., 21.188, 28.6, 4.885, 2.977, 
  8708.597, 1.5, 217.066, 9.75, "", "", 79.807, 1.7, 71.78, 0.654}, 
 {"BTN", "Asia", "Bhutan", "2020-08-03", 103., 1., 0.571, "", "", 0., 
  133.487, 1.296, 0.741, "", "", 0., 0.54, "", "", "", "", "", "", "", "", 
  1710., 51141., 66.278, 2.216, 1381., 1.79, 0., 2418.6, "samples tested", 
  "", "", "", "", "", "", "", "", "", 62.96, 771612., 21.188, 28.6, 4.885, 
  2.977, 8708.597, 1.5, 217.066, 9.75, "", "", 79.807, 1.7, 71.78, 0.654}, 
 {"BTN", "Asia", "Bhutan", "2020-08-04", 105., 2., 0.857, "", "", 0., 
  136.079, 2.592, 1.111, "", "", 0., 0.54, "", "", "", "", "", "", "", "", 
  1347., 52488., 68.024, 1.746, 1532., 1.985, 0.001, 1787.6, 
  "samples tested", "", "", "", "", "", "", "", "", "", 62.96, 771612., 
  21.188, 28.6, 4.885, 2.977, 8708.597, 1.5, 217.066, 9.75, "", "", 79.807, 
  1.7, 71.78, 0.654}, {"BTN", "Asia", "Bhutan", "2020-08-05", 105., 0., 
  0.857, "", "", 0., 136.079, 0., 1.111, "", "", 0., 0.54, "", "", "", "", 
  "", "", "", "", 1787., 54275., 70.34, 2.316, 1741., 2.256, 0., 2031.5, 
  "samples tested", "", "", "", "", "", "", "", "", "", 62.96, 771612., 
  21.188, 28.6, 4.885, 2.977, 8708.597, 1.5, 217.066, 9.75, "", "", 79.807, 
  1.7, 71.78, 0.654}, {"BTN", "Asia", "Bhutan", "2020-08-06", 108., 3., 1., 
  "", "", 0., 139.967, 3.888, 1.296, "", "", 0., 0.54, "", "", "", "", "", 
  "", "", "", 314., 54589., 70.747, 0.407, 1771., 2.295, 0.001, 1771., 
  "samples tested", "", "", "", "", "", "", "", "", "", 62.96, 771612., 
  21.188, 28.6, 4.885, 2.977, 8708.597, 1.5, 217.066, 9.75, "", "", 79.807, 
  1.7, 71.78, 0.654}, {"BTN", "Asia", "Bhutan", "2020-08-07", 108., 0., 1., 
  "", "", 0., 139.967, 0., 1.296, "", "", 0., 0.54, "", "", "", "", "", "", 
  "", "", 539., 55128., 71.445, 0.699, 1705., 2.21, 0.001, 1705., 
  "samples tested", "", "", "", "", "", "", "", "", "", 62.96, 771612., 
  21.188, 28.6, 4.885, 2.977, 8708.597, 1.5, 217.066, 9.75, "", "", 79.807, 
  1.7, 71.78, 0.654}, {"BTN", "Asia", "Bhutan", "2020-08-08", 108., 0., 
  0.857, "", "", 0., 139.967, 0., 1.111, "", "", 0., 0.55, "", "", "", "", 
  "", "", "", "", 226., 55354., 71.738, 0.293, 1546., 2.004, 0.001, 1804., 
  "samples tested", "", "", "", "", "", "", "", "", "", 62.96, 771612., 
  21.188, 28.6, 4.885, 2.977, 8708.597, 1.5, 217.066, 9.75, "", "", 79.807, 
  1.7, 71.78, 0.654}, {"BTN", "Asia", "Bhutan", "2020-08-09", 110., 2., 
  1.143, "", "", 0., 142.559, 2.592, 1.481, "", "", 0., 0.56, "", "", "", "", 
  "", "", "", "", 351., 55705., 72.193, 0.455, 896., 1.161, 0.001, 783.9, 
  "samples tested", "", "", "", "", "", "", "", "", "", 62.96, 771612., 
  21.188, 28.6, 4.885, 2.977, 8708.597, 1.5, 217.066, 9.75, "", "", 79.807, 
  1.7, 71.78, 0.654}, {"BTN", "Asia", "Bhutan", "2020-08-10", 110., 0., 1., 
  "", "", 0., 142.559, 0., 1.296, "", "", 0., 0.58, "", "", "", "", "", "", 
  "", "", 447., 56152., 72.772, 0.579, 716., 0.928, 0.001, 716., 
  "samples tested", "", "", "", "", "", "", "", "", "", 62.96, 771612., 
  21.188, 28.6, 4.885, 2.977, 8708.597, 1.5, 217.066, 9.75, "", "", 79.807, 
  1.7, 71.78, 0.654}, {"BTN", "Asia", "Bhutan", "2020-08-11", 113., 3., 
  1.143, "", "", 0., 146.447, 3.888, 1.481, "", "", 0., 0.6, "", "", "", "", 
  "", "", "", "", 630., 56782., 73.589, 0.816, 613., 0.794, 0.002, 536.3, 
  "samples tested", "", "", "", "", "", "", "", "", "", 97.22, 771612., 
  21.188, 28.6, 4.885, 2.977, 8708.597, 1.5, 217.066, 9.75, "", "", 79.807, 
  1.7, 71.78, 0.654}, {"BTN", "Asia", "Bhutan", "2020-08-12", 113., 0., 
  1.143, "", "", 0., 146.447, 0., 1.481, "", "", 0., 0.61, "", "", "", "", 
  "", "", "", "", 292., 57074., 73.967, 0.378, 400., 0.518, 0.003, 350., 
  "samples tested", "", "", "", "", "", "", "", "", "", 97.22, 771612., 
  21.188, 28.6, 4.885, 2.977, 8708.597, 1.5, 217.066, 9.75, "", "", 79.807, 
  1.7, 71.78, 0.654}, {"BTN", "Asia", "Bhutan", "2020-08-13", 128., 15., 
  2.857, "", "", 0., 165.886, 19.44, 3.703, "", "", 0., 0.63, "", "", "", "", 
  "", "", "", "", 12., 57086., 73.983, 0.016, 357., 0.463, 0.008, 125., 
  "samples tested", "", "", "", "", "", "", "", "", "", 97.22, 771612., 
  21.188, 28.6, 4.885, 2.977, 8708.597, 1.5, 217.066, 9.75, "", "", 79.807, 
  1.7, 71.78, 0.654}, {"BTN", "Asia", "Bhutan", "2020-08-14", 133., 5., 
  3.571, "", "", 0., 172.366, 6.48, 4.629, "", "", 0., 0.65, "", "", "", "", 
  "", "", "", "", 1451., 58537., 75.863, 1.88, 487., 0.631, 0.007, 136.4, 
  "samples tested", "", "", "", "", "", "", "", "", "", 97.22, 771612., 
  21.188, 28.6, 4.885, 2.977, 8708.597, 1.5, 217.066, 9.75, "", "", 79.807, 
  1.7, 71.78, 0.654}, {"BTN", "Asia", "Bhutan", "2020-08-15", 133., 0., 
  3.571, "", "", 0., 172.366, 0., 4.629, "", "", 0., 0.66, "", "", "", "", 
  "", "", "", "", 898., 59435., 77.027, 1.164, 583., 0.756, 0.006, 163.3, 
  "samples tested", "", "", "", "", "", "", "", "", "", 97.22, 771612., 
  21.188, 28.6, 4.885, 2.977, 8708.597, 1.5, 217.066, 9.75, "", "", 79.807, 
  1.7, 71.78, 0.654}, {"BTN", "Asia", "Bhutan", "2020-08-16", 138., 5., 4., 
  "", "", 0., 178.846, 6.48, 5.184, "", "", 0., 0.68, "", "", "", "", "", "", 
  "", "", 5., 59440., 77.034, 0.006, 534., 0.692, 0.007, 133.5, 
  "samples tested", "", "", "", "", "", "", "", "", "", 97.22, 771612., 
  21.188, 28.6, 4.885, 2.977, 8708.597, 1.5, 217.066, 9.75, "", "", 79.807, 
  1.7, 71.78, 0.654}, {"BTN", "Asia", "Bhutan", "2020-08-17", 141., 3., 
  4.429, "", "", 0., 182.734, 3.888, 5.739, "", "", 0., 0.69, "", "", "", "", 
  "", "", "", "", 2675., 62115., 80.5, 3.467, 852., 1.104, 0.005, 192.4, 
  "samples tested", "", "", "", "", "", "", "", "", "", 97.22, 771612., 
  21.188, 28.6, 4.885, 2.977, 8708.597, 1.5, 217.066, 9.75, "", "", 79.807, 
  1.7, 71.78, 0.654}, {"BTN", "Asia", "Bhutan", "2020-08-18", 147., 6., 
  4.857, "", "", 0., 190.51, 7.776, 6.295, "", "", 0., 0.71, "", "", "", "", 
  "", "", "", "", 5., 62120., 80.507, 0.006, 763., 0.989, 0.006, 157.1, 
  "samples tested", "", "", "", "", "", "", "", "", "", 97.22, 771612., 
  21.188, 28.6, 4.885, 2.977, 8708.597, 1.5, 217.066, 9.75, "", "", 79.807, 
  1.7, 71.78, 0.654}, {"BTN", "Asia", "Bhutan", "2020-08-19", 147., 0., 
  4.857, "", "", 0., 190.51, 0., 6.295, "", "", 0., 0.71, "", "", "", "", "", 
  "", "", "", 992., 63112., 81.792, 1.286, 863., 1.118, 0.006, 177.7, 
  "samples tested", "", "", "", "", "", "", "", "", "", 97.22, 771612., 
  21.188, 28.6, 4.885, 2.977, 8708.597, 1.5, 217.066, 9.75, "", "", 79.807, 
  1.7, 71.78, 0.654}, {"BTN", "Asia", "Bhutan", "2020-08-20", 153., 6., 
  3.571, "", "", 0., 198.286, 7.776, 4.629, "", "", 0., 0.72, "", "", "", "", 
  "", "", "", "", 3723., 66835., 86.617, 4.825, 1393., 1.805, 0.003, 390.1, 
  "samples tested", "", "", "", "", "", "", "", "", "", 97.22, 771612., 
  21.188, 28.6, 4.885, 2.977, 8708.597, 1.5, 217.066, 9.75, "", "", 79.807, 
  1.7, 71.78, 0.654}, {"BTN", "Asia", "Bhutan", "2020-08-21", 154., 1., 3., 
  "", "", 0., 199.582, 1.296, 3.888, "", "", 0., 0.72, "", "", "", "", "", 
  "", "", "", 3905., 70740., 91.678, 5.061, 1743., 2.259, 0.002, 581., 
  "samples tested", "", "", "", "", "", "", "", "", "", 97.22, 771612., 
  21.188, 28.6, 4.885, 2.977, 8708.597, 1.5, 217.066, 9.75, "", "", 79.807, 
  1.7, 71.78, 0.654}, {"BTN", "Asia", "Bhutan", "2020-08-22", 155., 1., 
  3.143, "", "", 0., 200.878, 1.296, 4.073, "", "", 0., 0.73, "", "", "", "", 
  "", "", "", "", 5294., 76034., 98.539, 6.861, 2371., 3.073, 0.001, 754.4, 
  "samples tested", "", "", "", "", "", "", "", "", "", 97.22, 771612., 
  21.188, 28.6, 4.885, 2.977, 8708.597, 1.5, 217.066, 9.75, "", "", 79.807, 
  1.7, 71.78, 0.654}, {"BTN", "Asia", "Bhutan", "2020-08-23", 155., 0., 
  2.429, "", "", 0., 200.878, 0., 3.147, "", "", 0., 0.74, "", "", "", "", 
  "", "", "", "", 3294., 79328., 102.808, 4.269, 2841., 3.682, 0.001, 1169.6, 
  "samples tested", "", "", "", "", "", "", "", "", "", 97.22, 771612., 
  21.188, 28.6, 4.885, 2.977, 8708.597, 1.5, 217.066, 9.75, "", "", 79.807, 
  1.7, 71.78, 0.654}, {"BTN", "Asia", "Bhutan", "2020-08-24", 156., 1., 
  2.143, "", "", 0., 202.174, 1.296, 2.777, "", "", 0., 0.76, "", "", "", "", 
  "", "", "", "", 3320., 82648., 107.111, 4.303, 2933., 3.801, 0.001, 1368.6, 
  "samples tested", "", "", "", "", "", "", "", "", "", 97.22, 771612., 
  21.188, 28.6, 4.885, 2.977, 8708.597, 1.5, 217.066, 9.75, "", "", 79.807, 
  1.7, 71.78, 0.654}, {"BTN", "Asia", "Bhutan", "2020-08-25", 173., 17., 
  3.714, "", "", 0., 224.206, 22.032, 4.814, "", "", 0., 0.79, "", "", "", 
  "", "", "", "", "", 4211., 86859., 112.568, 5.457, 3534., 4.58, 0.001, 
  951.5, "samples tested", "", "", "", "", "", "", "", "", "", 97.22, 
  771612., 21.188, 28.6, 4.885, 2.977, 8708.597, 1.5, 217.066, 9.75, "", "", 
  79.807, 1.7, 71.78, 0.654}, {"BTN", "Asia", "Bhutan", "2020-08-26", 173., 
  0., 3.714, "", "", 0., 224.206, 0., 4.814, "", "", 0., 0.81, "", "", "", 
  "", "", "", "", "", 3700., 90559., 117.363, 4.795, 3921., 5.082, 0.001, 
  1055.7, "samples tested", "", "", "", "", "", "", "", "", "", 97.22, 
  771612., 21.188, 28.6, 4.885, 2.977, 8708.597, 1.5, 217.066, 9.75, "", "", 
  79.807, 1.7, 71.78, 0.654}, {"BTN", "Asia", "Bhutan", "2020-08-27", 184., 
  11., 4.429, "", "", 0., 238.462, 14.256, 5.739, "", "", 0., 0.84, "", "", 
  "", "", "", "", "", "", 4289., 94848., 122.922, 5.558, 4002., 5.187, 0.001, 
  903.6, "samples tested", "", "", "", "", "", "", "", "", "", 97.22, 
  771612., 21.188, 28.6, 4.885, 2.977, 8708.597, 1.5, 217.066, 9.75, "", "", 
  79.807, 1.7, 71.78, 0.654}, {"BTN", "Asia", "Bhutan", "2020-08-28", 195., 
  11., 5.857, "", "", 0., 252.718, 14.256, 7.591, "", "", 0., 0.86, "", "", 
  "", "", "", "", "", "", 2267., 97115., 125.86, 2.938, 3768., 4.883, 0.002, 
  643.3, "samples tested", "", "", "", "", "", "", "", "", "", 97.22, 
  771612., 21.188, 28.6, 4.885, 2.977, 8708.597, 1.5, 217.066, 9.75, "", "", 
  79.807, 1.7, 71.78, 0.654}, {"BTN", "Asia", "Bhutan", "2020-08-29", 195., 
  0., 5.714, "", "", 0., 252.718, 0., 7.406, "", "", 0., 0.86, "", "", "", 
  "", "", "", "", "", 287., 97402., 126.232, 0.372, 3053., 3.957, 0.002, 
  534.3, "samples tested", "", "", "", "", "", "", "", "", "", 97.22, 
  771612., 21.188, 28.6, 4.885, 2.977, 8708.597, 1.5, 217.066, 9.75, "", "", 
  79.807, 1.7, 71.78, 0.654}, {"BTN", "Asia", "Bhutan", "2020-08-30", 224., 
  29., 9.857, "", "", 0., 290.301, 37.584, 12.775, "", "", 0., 0.86, "", "", 
  "", "", "", "", "", "", 554., 97956., 126.95, 0.718, 2661., 3.449, 0.004, 
  270., "samples tested", "", "", "", "", "", "", "", "", "", 97.22, 771612., 
  21.188, 28.6, 4.885, 2.977, 8708.597, 1.5, 217.066, 9.75, "", "", 79.807, 
  1.7, 71.78, 0.654}, {"BTN", "Asia", "Bhutan", "2020-08-31", 225., 1., 
  9.857, "", "", 0., 291.597, 1.296, 12.775, "", "", 0., 0.83, "", "", "", 
  "", "", "", "", "", 1248., 99204., 128.567, 1.617, 2365., 3.065, 0.004, 
  239.9, "samples tested", "", "", "", "", "", "", "", "", "", 97.22, 
  771612., 21.188, 28.6, 4.885, 2.977, 8708.597, 1.5, 217.066, 9.75, "", "", 
  79.807, 1.7, 71.78, 0.654}, {"BTN", "Asia", "Bhutan", "2020-09-01", 227., 
  2., 7.714, "", "", 0., 294.189, 2.592, 9.998, "", "", 0., 0.8, "", "", "", 
  "", "", "", "", "", 877., 100081., 129.704, 1.137, 1889., 2.448, 0.004, 
  244.9, "samples tested", "", "", "", "", "", "", "", "", "", 92.13, 
  771612., 21.188, 28.6, 4.885, 2.977, 8708.597, 1.5, 217.066, 9.75, "", "", 
  79.807, 1.7, 71.78, 0.654}, {"BTN", "Asia", "Bhutan", "2020-09-02", 227., 
  0., 7.714, "", "", 0., 294.189, 0., 9.998, "", "", 0., 0.77, "", "", "", 
  "", "", "", "", "", 3068., 103149., 133.68, 3.976, 1799., 2.331, 0.004, 
  233.2, "samples tested", "", "", "", "", "", "", "", "", "", 92.13, 
  771612., 21.188, 28.6, 4.885, 2.977, 8708.597, 1.5, 217.066, 9.75, "", "", 
  79.807, 1.7, 71.78, 0.654}, {"BTN", "Asia", "Bhutan", "2020-09-03", 227., 
  0., 6.143, "", "", 0., 294.189, 0., 7.961, "", "", 0., 0.75, "", "", "", 
  "", "", "", "", "", 1014., 104163., 134.994, 1.314, 1331., 1.725, 0.005, 
  216.7, "samples tested", "", "", "", "", "", "", "", "", "", 92.13, 
  771612., 21.188, 28.6, 4.885, 2.977, 8708.597, 1.5, 217.066, 9.75, "", "", 
  79.807, 1.7, 71.78, 0.654}, {"BTN", "Asia", "Bhutan", "2020-09-04", 228., 
  1., 4.714, "", "", 0., 295.485, 1.296, 6.11, "", "", 0., 0.74, "", "", "", 
  "", "", "", "", "", 1359., 105522., 136.755, 1.761, 1201., 1.556, 0.004, 
  254.8, "samples tested", "", "", "", "", "", "", "", "", "", 89.35, 
  771612., 21.188, 28.6, 4.885, 2.977, 8708.597, 1.5, 217.066, 9.75, "", "", 
  79.807, 1.7, 71.78, 0.654}, {"BTN", "Asia", "Bhutan", "2020-09-05", 228., 
  0., 4.714, "", "", 0., 295.485, 0., 6.11, "", "", 0., 0.73, "", "", "", "", 
  "", "", "", "", 1292., 106814., 138.43, 1.674, 1345., 1.743, 0.004, 285.3, 
  "samples tested", "", "", "", "", "", "", "", "", "", 89.35, 771612., 
  21.188, 28.6, 4.885, 2.977, 8708.597, 1.5, 217.066, 9.75, "", "", 79.807, 
  1.7, 71.78, 0.654}, {"BTN", "Asia", "Bhutan", "2020-09-06", 228., 0., 
  0.571, "", "", 0., 295.485, 0., 0.741, "", "", 0., 0.73, "", "", "", "", 
  "", "", "", "", 1562., 108376., 140.454, 2.024, 1489., 1.93, 0., 2607.7, 
  "samples tested", "", "", "", "", "", "", "", "", "", 89.35, 771612., 
  21.188, 28.6, 4.885, 2.977, 8708.597, 1.5, 217.066, 9.75, "", "", 79.807, 
  1.7, 71.78, 0.654}, {"BTN", "Asia", "Bhutan", "2020-09-07", 233., 5., 
  1.143, "", "", 0., 301.965, 6.48, 1.481, "", "", 0., 0.74, "", "", "", "", 
  "", "", "", "", 796., 109172., 141.486, 1.032, 1424., 1.845, 0.001, 1245.8, 
  "samples tested", "", "", "", "", "", "", "", "", "", 89.35, 771612., 
  21.188, 28.6, 4.885, 2.977, 8708.597, 1.5, 217.066, 9.75, "", "", 79.807, 
  1.7, 71.78, 0.654}, {"BTN", "Asia", "Bhutan", "2020-09-08", 234., 1., 1., 
  "", "", 0., 303.261, 1.296, 1.296, "", "", 0., 0.75, "", "", "", "", "", 
  "", "", "", 686., 109858., 142.375, 0.889, 1397., 1.81, 0.001, 1397., 
  "samples tested", "", "", "", "", "", "", "", "", "", 89.35, 771612., 
  21.188, 28.6, 4.885, 2.977, 8708.597, 1.5, 217.066, 9.75, "", "", 79.807, 
  1.7, 71.78, 0.654}, {"BTN", "Asia", "Bhutan", "2020-09-09", 234., 0., 1., 
  "", "", 0., 303.261, 0., 1.296, "", "", 0., 0.75, "", "", "", "", "", "", 
  "", "", 473., 110331., 142.988, 0.613, 1026., 1.33, 0.001, 1026., 
  "samples tested", "", "", "", "", "", "", "", "", "", 89.35, 771612., 
  21.188, 28.6, 4.885, 2.977, 8708.597, 1.5, 217.066, 9.75, "", "", 79.807, 
  1.7, 71.78, 0.654}, {"BTN", "Asia", "Bhutan", "2020-09-10", 238., 4., 
  1.571, "", "", 0., 308.445, 5.184, 2.037, "", "", 0., 0.76, "", "", "", "", 
  "", "", "", "", 720., 111051., 143.921, 0.933, 984., 1.275, 0.002, 626.4, 
  "samples tested", "", "", "", "", "", "", "", "", "", 89.35, 771612., 
  21.188, 28.6, 4.885, 2.977, 8708.597, 1.5, 217.066, 9.75, "", "", 79.807, 
  1.7, 71.78, 0.654}, {"BTN", "Asia", "Bhutan", "2020-09-11", 241., 3., 
  1.857, "", "", 0., 312.333, 3.888, 2.407, "", "", 0., 0.76, "", "", "", "", 
  "", "", "", "", 951., 112002., 145.153, 1.232, 926., 1.2, 0.002, 498.7, 
  "samples tested", "", "", "", "", "", "", "", "", "", 89.35, 771612., 
  21.188, 28.6, 4.885, 2.977, 8708.597, 1.5, 217.066, 9.75, "", "", 79.807, 
  1.7, 71.78, 0.654}, {"BTN", "Asia", "Bhutan", "2020-09-12", 244., 3., 
  2.286, "", "", 0., 316.221, 3.888, 2.962, "", "", 0., 0.76, "", "", "", "", 
  "", "", "", "", 1347., 113349., 146.899, 1.746, 934., 1.21, 0.002, 408.6, 
  "samples tested", "", "", "", "", "", "", "", "", "", 89.35, 771612., 
  21.188, 28.6, 4.885, 2.977, 8708.597, 1.5, 217.066, 9.75, "", "", 79.807, 
  1.7, 71.78, 0.654}, {"BTN", "Asia", "Bhutan", "2020-09-13", 245., 1., 
  2.429, "", "", 0., 317.517, 1.296, 3.147, "", "", 0., 0.76, "", "", "", "", 
  "", "", "", "", 904., 114253., 148.071, 1.172, 840., 1.089, 0.003, 345.8, 
  "samples tested", "", "", "", "", "", "", "", "", "", 89.35, 771612., 
  21.188, 28.6, 4.885, 2.977, 8708.597, 1.5, 217.066, 9.75, "", "", 79.807, 
  1.7, 71.78, 0.654}, {"BTN", "Asia", "Bhutan", "2020-09-14", 245., 0., 
  1.714, "", "", 0., 317.517, 0., 2.222, "", "", 0., 0.76, "", "", "", "", 
  "", "", "", "", 3241., 117494., 152.271, 4.2, 1189., 1.541, 0.001, 693.7, 
  "samples tested", "", "", "", "", "", "", "", "", "", 87.5, 771612., 
  21.188, 28.6, 4.885, 2.977, 8708.597, 1.5, 217.066, 9.75, "", "", 79.807, 
  1.7, 71.78, 0.654}, {"BTN", "Asia", "Bhutan", "2020-09-15", 246., 1., 
  1.714, "", "", 0., 318.813, 1.296, 2.222, "", "", 0., 0.77, "", "", "", "", 
  "", "", "", "", 1031., 118525., 153.607, 1.336, 1238., 1.604, 0.001, 722.3, 
  "samples tested", "", "", "", "", "", "", "", "", "", 87.5, 771612., 
  21.188, 28.6, 4.885, 2.977, 8708.597, 1.5, 217.066, 9.75, "", "", 79.807, 
  1.7, 71.78, 0.654}, {"BTN", "Asia", "Bhutan", "2020-09-16", 246., 0., 
  1.714, "", "", 0., 318.813, 0., 2.222, "", "", 0., 0.79, "", "", "", "", 
  "", "", "", "", 1049., 119574., 154.966, 1.359, 1320., 1.711, 0.001, 770.1, 
  "samples tested", "", "", "", "", "", "", "", "", "", 87.5, 771612., 
  21.188, 28.6, 4.885, 2.977, 8708.597, 1.5, 217.066, 9.75, "", "", 79.807, 
  1.7, 71.78, 0.654}, {"BTN", "Asia", "Bhutan", "2020-09-17", 246., 0., 
  1.143, "", "", 0., 318.813, 0., 1.481, "", "", 0., 0.8, "", "", "", "", "", 
  "", "", "", 290., 119864., 155.342, 0.376, 1259., 1.632, 0.001, 1101.5, 
  "samples tested", "", "", "", "", "", "", "", "", "", 87.5, 771612., 
  21.188, 28.6, 4.885, 2.977, 8708.597, 1.5, 217.066, 9.75, "", "", 79.807, 
  1.7, 71.78, 0.654}, {"BTN", "Asia", "Bhutan", "2020-09-18", 252., 6., 
  1.571, "", "", 0., 326.589, 7.776, 2.037, "", "", 0., 0.83, "", "", "", "", 
  "", "", "", "", 2682., 122546., 158.818, 3.476, 1506., 1.952, 0.001, 958.6, 
  "samples tested", "", "", "", "", "", "", "", "", "", 87.5, 771612., 
  21.188, 28.6, 4.885, 2.977, 8708.597, 1.5, 217.066, 9.75, "", "", 79.807, 
  1.7, 71.78, 0.654}, {"BTN", "Asia", "Bhutan", "2020-09-19", 259., 7., 
  2.143, "", "", 0., 335.661, 9.072, 2.777, "", "", 0., 0.83, "", "", "", "", 
  "", "", "", "", 1132., 123678., 160.285, 1.467, 1476., 1.913, 0.001, 688.8, 
  "samples tested", "", "", "", "", "", "", "", "", "", 87.5, 771612., 
  21.188, 28.6, 4.885, 2.977, 8708.597, 1.5, 217.066, 9.75, "", "", 79.807, 
  1.7, 71.78, 0.654}, {"BTN", "Asia", "Bhutan", "2020-09-20", 261., 2., 
  2.286, "", "", 0., 338.253, 2.592, 2.962, "", "", 0., 0.8, "", "", "", "", 
  "", "", "", "", 1161., 124839., 161.79, 1.505, 1512., 1.96, 0.002, 661.4, 
  "samples tested", "", "", "", "", "", "", "", "", "", 83.8, 771612., 
  21.188, 28.6, 4.885, 2.977, 8708.597, 1.5, 217.066, 9.75, "", "", 79.807, 
  1.7, 71.78, 0.654}, {"BTN", "Asia", "Bhutan", "2020-09-21", 261., 0., 
  2.286, "", "", 0., 338.253, 0., 2.962, "", "", 0., 0.78, "", "", "", "", 
  "", "", "", "", 727., 125566., 162.732, 0.942, 1153., 1.494, 0.002, 504.4, 
  "samples tested", "", "", "", "", "", "", "", "", "", 83.8, 771612., 
  21.188, 28.6, 4.885, 2.977, 8708.597, 1.5, 217.066, 9.75, "", "", 79.807, 
  1.7, 71.78, 0.654}, {"BTN", "Asia", "Bhutan", "2020-09-22", 261., 0., 
  2.143, "", "", 0., 338.253, 0., 2.777, "", "", 0., 0.77, "", "", "", "", 
  "", "", "", "", 1971., 127537., 165.286, 2.554, 1287., 1.668, 0.002, 600.6, 
  "samples tested", "", "", "", "", "", "", "", "", "", 83.8, 771612., 
  21.188, 28.6, 4.885, 2.977, 8708.597, 1.5, 217.066, 9.75, "", "", 79.807, 
  1.7, 71.78, 0.654}, {"BTN", "Asia", "Bhutan", "2020-09-23", 261., 0., 
  2.143, "", "", 0., 338.253, 0., 2.777, "", "", 0., 0.76, "", "", "", "", 
  "", "", "", "", 1600., 129137., 167.36, 2.074, 1366., 1.77, 0.002, 637.4, 
  "samples tested", "", "", "", "", "", "", "", "", "", 81.02, 771612., 
  21.188, 28.6, 4.885, 2.977, 8708.597, 1.5, 217.066, 9.75, "", "", 79.807, 
  1.7, 71.78, 0.654}, {"BTN", "Asia", "Bhutan", "2020-09-24", 263., 2., 
  2.429, "", "", 0., 340.845, 2.592, 3.147, "", "", 0., 0.76, "", "", "", "", 
  "", "", "", "", 762., 129899., 168.348, 0.988, 1434., 1.858, 0.002, 590.4, 
  "samples tested", "", "", "", "", "", "", "", "", "", 81.02, 771612., 
  21.188, 28.6, 4.885, 2.977, 8708.597, 1.5, 217.066, 9.75, "", "", 79.807, 
  1.7, 71.78, 0.654}, {"BTN", "Asia", "Bhutan", "2020-09-25", 263., 0., 
  1.571, "", "", 0., 340.845, 0., 2.037, "", "", 0., 0.75, "", "", "", "", 
  "", "", "", "", 1498., 131397., 170.289, 1.941, 1264., 1.638, 0.001, 804.6, 
  "samples tested", "", "", "", "", "", "", "", "", "", 81.02, 771612., 
  21.188, 28.6, 4.885, 2.977, 8708.597, 1.5, 217.066, 9.75, "", "", 79.807, 
  1.7, 71.78, 0.654}, {"BTN", "Asia", "Bhutan", "2020-09-26", 271., 8., 
  1.714, "", "", 0., 351.213, 10.368, 2.222, "", "", 0., 0.75, "", "", "", 
  "", "", "", "", "", 948., 132345., 171.518, 1.229, 1238., 1.604, 0.001, 
  722.3, "samples tested", "", "", "", "", "", "", "", "", "", 81.02, 
  771612., 21.188, 28.6, 4.885, 2.977, 8708.597, 1.5, 217.066, 9.75, "", "", 
  79.807, 1.7, 71.78, 0.654}, {"BTN", "Asia", "Bhutan", "2020-09-27", 273., 
  2., 1.714, "", "", 0., 353.805, 2.592, 2.222, "", "", 0., 0.76, "", "", "", 
  "", "", "", "", "", 1274., 133619., 173.169, 1.651, 1254., 1.625, 0.001, 
  731.6, "samples tested", "", "", "", "", "", "", "", "", "", 81.02, 
  771612., 21.188, 28.6, 4.885, 2.977, 8708.597, 1.5, 217.066, 9.75, "", "", 
  79.807, 1.7, 71.78, 0.654}, {"BTN", "Asia", "Bhutan", "2020-09-28", 280., 
  7., 2.714, "", "", 0., 362.877, 9.072, 3.518, "", "", 0., 0.76, "", "", "", 
  "", "", "", "", "", 441., 134060., 173.74, 0.572, 1213., 1.572, 0.002, 
  446.9, "samples tested", "", "", "", "", "", "", "", "", "", 79.17, 
  771612., 21.188, 28.6, 4.885, 2.977, 8708.597, 1.5, 217.066, 9.75, "", "", 
  79.807, 1.7, 71.78, 0.654}, {"BTN", "Asia", "Bhutan", "2020-09-29", 281., 
  1., 2.857, "", "", 0., 364.173, 1.296, 3.703, "", "", 0., 0.74, "", "", "", 
  "", "", "", "", "", 1001., 135061., 175.037, 1.297, 1075., 1.393, 0.003, 
  376.3, "samples tested", "", "", "", "", "", "", "", "", "", 77.78, 
  771612., 21.188, 28.6, 4.885, 2.977, 8708.597, 1.5, 217.066, 9.75, "", "", 
  79.807, 1.7, 71.78, 0.654}, {"BTN", "Asia", "Bhutan", "2020-09-30", 282., 
  1., 3., "", "", 0., 365.469, 1.296, 3.888, "", "", 0., 0.73, "", "", "", 
  "", "", "", "", "", 899., 135960., 176.203, 1.165, 975., 1.264, 0.003, 
  325., "samples tested", "", "", "", "", "", "", "", "", "", 77.78, 771612., 
  21.188, 28.6, 4.885, 2.977, 8708.597, 1.5, 217.066, 9.75, "", "", 79.807, 
  1.7, 71.78, 0.654}, {"BTN", "Asia", "Bhutan", "2020-10-01", 282., 0., 
  2.714, "", "", 0., 365.469, 0., 3.518, "", "", 0., 0.71, "", "", "", "", 
  "", "", "", "", 987., 136947., 177.482, 1.279, 1007., 1.305, 0.003, 371., 
  "samples tested", "", "", "", "", "", "", "", "", "", 77.78, 771612., 
  21.188, 28.6, 4.885, 2.977, 8708.597, 1.5, 217.066, 9.75, "", "", 79.807, 
  1.7, 71.78, 0.654}, {"BTN", "Asia", "Bhutan", "2020-10-02", 283., 1., 
  2.857, "", "", 0., 366.765, 1.296, 3.703, "", "", 0., 0.7, "", "", "", "", 
  "", "", "", "", 946., 137893., 178.708, 1.226, 928., 1.203, 0.003, 324.8, 
  "samples tested", "", "", "", "", "", "", "", "", "", 77.78, 771612., 
  21.188, 28.6, 4.885, 2.977, 8708.597, 1.5, 217.066, 9.75, "", "", 79.807, 
  1.7, 71.78, 0.654}, {"BTN", "Asia", "Bhutan", "2020-10-03", 283., 0., 
  1.714, "", "", 0., 366.765, 0., 2.222, "", "", 0., 0.7, "", "", "", "", "", 
  "", "", "", 1736., 139629., 180.958, 2.25, 1041., 1.349, 0.002, 607.4, 
  "samples tested", "", "", "", "", "", "", "", "", "", 77.78, 771612., 
  21.188, 28.6, 4.885, 2.977, 8708.597, 1.5, 217.066, 9.75, "", "", 79.807, 
  1.7, 71.78, 0.654}, {"BTN", "Asia", "Bhutan", "2020-10-04", 298., 15., 
  3.571, "", "", 0., 386.204, 19.44, 4.629, "", "", 0., 0.7, "", "", "", "", 
  "", "", "", "", 1588., 141217., 183.016, 2.058, 1085., 1.406, 0.003, 303.8, 
  "samples tested", "", "", "", "", "", "", "", "", "", 77.78, 771612., 
  21.188, 28.6, 4.885, 2.977, 8708.597, 1.5, 217.066, 9.75, "", "", 79.807, 
  1.7, 71.78, 0.654}, {"BTN", "Asia", "Bhutan", "2020-10-05", 299., 1., 
  2.714, "", "", 0., 387.5, 1.296, 3.518, "", "", 0., 0.7, "", "", "", "", 
  "", "", "", "", 1293., 142510., 184.691, 1.676, 1207., 1.564, 0.002, 444.7, 
  "samples tested", "", "", "", "", "", "", "", "", "", 77.78, 771612., 
  21.188, 28.6, 4.885, 2.977, 8708.597, 1.5, 217.066, 9.75, "", "", 79.807, 
  1.7, 71.78, 0.654}, {"BTN", "Asia", "Bhutan", "2020-10-06", 300., 1., 
  2.714, "", "", 0., 388.796, 1.296, 3.518, "", "", 0., 0.71, "", "", "", "", 
  "", "", "", "", 1988., 144498., 187.268, 2.576, 1348., 1.747, 0.002, 496.7, 
  "samples tested", "", "", "", "", "", "", "", "", "", 77.78, 771612., 
  21.188, 28.6, 4.885, 2.977, 8708.597, 1.5, 217.066, 9.75, "", "", 79.807, 
  1.7, 71.78, 0.654}, {"BTN", "Asia", "Bhutan", "2020-10-07", 304., 4., 
  3.143, "", "", 0., 393.98, 5.184, 4.073, "", "", 0., 0.72, "", "", "", "", 
  "", "", "", "", 735., 145233., 188.22, 0.953, 1325., 1.717, 0.002, 421.6, 
  "samples tested", "", "", "", "", "", "", "", "", "", 77.78, 771612., 
  21.188, 28.6, 4.885, 2.977, 8708.597, 1.5, 217.066, 9.75, "", "", 79.807, 
  1.7, 71.78, 0.654}, {"BTN", "Asia", "Bhutan", "2020-10-08", 304., 0., 
  3.143, "", "", 0., 393.98, 0., 4.073, "", "", 0., 0.71, "", "", "", "", "", 
  "", "", "", 1153., 146386., 189.715, 1.494, 1348., 1.747, 0.002, 428.9, 
  "samples tested", "", "", "", "", "", "", "", "", "", 77.78, 771612., 
  21.188, 28.6, 4.885, 2.977, 8708.597, 1.5, 217.066, 9.75, "", "", 79.807, 
  1.7, 71.78, 0.654}, {"BTN", "Asia", "Bhutan", "2020-10-09", 306., 2., 
  3.286, "", "", 0., 396.572, 2.592, 4.258, "", "", 0., 0.72, "", "", "", "", 
  "", "", "", "", 1464., 147850., 191.612, 1.897, 1422., 1.843, 0.002, 432.7, 
  "samples tested", "", "", "", "", "", "", "", "", "", 77.78, 771612., 
  21.188, 28.6, 4.885, 2.977, 8708.597, 1.5, 217.066, 9.75, "", "", 79.807, 
  1.7, 71.78, 0.654}, {"BTN", "Asia", "Bhutan", "2020-10-10", 306., 0., 
  3.286, "", "", 0., 396.572, 0., 4.258, "", "", 0., 0.72, "", "", "", "", 
  "", "", "", "", 1447., 149297., 193.487, 1.875, 1381., 1.79, 0.002, 420.3, 
  "samples tested", "", "", "", "", "", "", "", "", "", 77.78, 771612., 
  21.188, 28.6, 4.885, 2.977, 8708.597, 1.5, 217.066, 9.75, "", "", 79.807, 
  1.7, 71.78, 0.654}, {"BTN", "Asia", "Bhutan", "2020-10-11", 309., 3., 
  1.571, "", "", 0., 400.46, 3.888, 2.037, "", "", 0., 0.74, "", "", "", "", 
  "", "", "", "", 1398., 150695., 195.299, 1.812, 1354., 1.755, 0.001, 861.9, 
  "samples tested", "", "", "", "", "", "", "", "", "", 77.78, 771612., 
  21.188, 28.6, 4.885, 2.977, 8708.597, 1.5, 217.066, 9.75, "", "", 79.807, 
  1.7, 71.78, 0.654}, {"BTN", "Asia", "Bhutan", "2020-10-12", 309., 0., 
  1.429, "", "", 0., 400.46, 0., 1.851, "", "", 0., 0.75, "", "", "", "", "", 
  "", "", "", 520., 151215., 195.973, 0.674, 1244., 1.612, 0.001, 870.5, 
  "samples tested", "", "", "", "", "", "", "", "", "", 77.78, 771612., 
  21.188, 28.6, 4.885, 2.977, 8708.597, 1.5, 217.066, 9.75, "", "", 79.807, 
  1.7, 71.78, 0.654}, {"BTN", "Asia", "Bhutan", "2020-10-13", 313., 4., 
  1.857, "", "", 0., 405.644, 5.184, 2.407, "", "", 0., 0.76, "", "", "", "", 
  "", "", "", "", 1235., 152450., 197.573, 1.601, 1136., 1.472, 0.002, 611.7, 
  "samples tested", "", "", "", "", "", "", "", "", "", 77.78, 771612., 
  21.188, 28.6, 4.885, 2.977, 8708.597, 1.5, 217.066, 9.75, "", "", 79.807, 
  1.7, 71.78, 0.654}, {"BTN", "Asia", "Bhutan", "2020-10-14", 316., 3., 
  1.714, "", "", 0., 409.532, 3.888, 2.222, "", "", 0., 0.77, "", "", "", "", 
  "", "", "", "", 1381., 153831., 199.363, 1.79, 1228., 1.591, 0.001, 716.5, 
  "samples tested", "", "", "", "", "", "", "", "", "", 77.78, 771612., 
  21.188, 28.6, 4.885, 2.977, 8708.597, 1.5, 217.066, 9.75, "", "", 79.807, 
  1.7, 71.78, 0.654}, {"BTN", "Asia", "Bhutan", "2020-10-15", 316., 0., 
  1.714, "", "", 0., 409.532, 0., 2.222, "", "", 0., 0.76, "", "", "", "", 
  "", "", "", "", 1033., 154864., 200.702, 1.339, 1211., 1.569, 0.001, 706.5, 
  "samples tested", "", "", "", "", "", "", "", "", "", 77.78, 771612., 
  21.188, 28.6, 4.885, 2.977, 8708.597, 1.5, 217.066, 9.75, "", "", 79.807, 
  1.7, 71.78, 0.654}, {"BTN", "Asia", "Bhutan", "2020-10-16", 316., 0., 
  1.429, "", "", 0., 409.532, 0., 1.851, "", "", 0., 0.76, "", "", "", "", 
  "", "", "", "", 1381., 156245., 202.492, 1.79, 1199., 1.554, 0.001, 839., 
  "samples tested", "", "", "", "", "", "", "", "", "", 77.78, 771612., 
  21.188, 28.6, 4.885, 2.977, 8708.597, 1.5, 217.066, 9.75, "", "", 79.807, 
  1.7, 71.78, 0.654}, {"BTN", "Asia", "Bhutan", "2020-10-17", 325., 9., 
  2.714, "", "", 0., 421.196, 11.664, 3.518, "", "", 0., 0.77, "", "", "", 
  "", "", "", "", "", 1492., 157737., 204.425, 1.934, 1206., 1.563, 0.002, 
  444.4, "samples tested", "", "", "", "", "", "", "", "", "", 77.78, 
  771612., 21.188, 28.6, 4.885, 2.977, 8708.597, 1.5, 217.066, 9.75, "", "", 
  79.807, 1.7, 71.78, 0.654}, {"BTN", "Asia", "Bhutan", "2020-10-18", 327., 
  2., 2.571, "", "", 0., 423.788, 2.592, 3.333, "", "", 0., 0.78, "", "", "", 
  "", "", "", "", "", 1203., 158940., 205.984, 1.559, 1178., 1.527, 0.002, 
  458.2, "samples tested", "", "", "", "", "", "", "", "", "", 77.78, 
  771612., 21.188, 28.6, 4.885, 2.977, 8708.597, 1.5, 217.066, 9.75, "", "", 
  79.807, 1.7, 71.78, 0.654}, {"BTN", "Asia", "Bhutan", "2020-10-19", 330., 
  3., 3., "", "", 0., 427.676, 3.888, 3.888, "", "", 0., 0.79, "", "", "", 
  "", "", "", "", "", 375., 159315., 206.47, 0.486, 1157., 1.499, 0.003, 
  385.7, "samples tested", "", "", "", "", "", "", "", "", "", 77.78, 
  771612., 21.188, 28.6, 4.885, 2.977, 8708.597, 1.5, 217.066, 9.75, "", "", 
  79.807, 1.7, 71.78, 0.654}, {"BTN", "Asia", "Bhutan", "2020-10-20", 331., 
  1., 2.571, "", "", 0., 428.972, 1.296, 3.333, "", "", 0., 0.8, "", "", "", 
  "", "", "", "", "", 774., 160089., 207.473, 1.003, 1091., 1.414, 0.002, 
  424.3, "samples tested", "", "", "", "", "", "", "", "", "", 77.78, 
  771612., 21.188, 28.6, 4.885, 2.977, 8708.597, 1.5, 217.066, 9.75, "", "", 
  79.807, 1.7, 71.78, 0.654}, {"BTN", "Asia", "Bhutan", "2020-10-21", 332., 
  1., 2.286, "", "", 0., 430.268, 1.296, 2.962, "", "", 0., 0.81, "", "", "", 
  "", "", "", "", "", 1308., 161397., 209.169, 1.695, 1081., 1.401, 0.002, 
  472.9, "samples tested", "", "", "", "", "", "", "", "", "", 77.78, 
  771612., 21.188, 28.6, 4.885, 2.977, 8708.597, 1.5, 217.066, 9.75, "", "", 
  79.807, 1.7, 71.78, 0.654}, {"BTN", "Asia", "Bhutan", "2020-10-22", 336., 
  4., 2.857, "", "", 0., 435.452, 5.184, 3.703, "", "", 0., 0.83, "", "", "", 
  "", "", "", "", "", 1020., 162417., 210.491, 1.322, 1079., 1.398, 0.003, 
  377.7, "samples tested", "", "", "", "", "", "", "", "", "", 77.78, 
  771612., 21.188, 28.6, 4.885, 2.977, 8708.597, 1.5, 217.066, 9.75, "", "", 
  79.807, 1.7, 71.78, 0.654}, {"BTN", "Asia", "Bhutan", "2020-10-23", 336., 
  0., 2.857, "", "", 0., 435.452, 0., 3.703, "", "", 0., 0.83, "", "", "", 
  "", "", "", "", "", 1078., 163495., 211.888, 1.397, 1036., 1.343, 0.003, 
  362.6, "samples tested", "", "", "", "", "", "", "", "", "", 77.78, 
  771612., 21.188, 28.6, 4.885, 2.977, 8708.597, 1.5, 217.066, 9.75, "", "", 
  79.807, 1.7, 71.78, 0.654}, {"BTN", "Asia", "Bhutan", "2020-10-24", 340., 
  4., 2.143, "", "", 0., 440.636, 5.184, 2.777, "", "", 0., 0.84, "", "", "", 
  "", "", "", "", "", 1324., 164819., 213.603, 1.716, 1012., 1.312, 0.002, 
  472.2, "samples tested", "", "", "", "", "", "", "", "", "", 77.78, 
  771612., 21.188, 28.6, 4.885, 2.977, 8708.597, 1.5, 217.066, 9.75, "", "", 
  79.807, 1.7, 71.78, 0.654}, {"BTN", "Asia", "Bhutan", "2020-10-25", 342., 
  2., 2.143, "", "", 0., 443.228, 2.592, 2.777, "", "", 0., 0.85, "", "", "", 
  "", "", "", "", "", 738., 165557., 214.56, 0.956, 945., 1.225, 0.002, 441., 
  "samples tested", "", "", "", "", "", "", "", "", "", 77.78, 771612., 
  21.188, 28.6, 4.885, 2.977, 8708.597, 1.5, 217.066, 9.75, "", "", 79.807, 
  1.7, 71.78, 0.654}, {"BTN", "Asia", "Bhutan", "2020-10-26", 342., 0., 
  1.714, "", "", 0., 443.228, 0., 2.222, "", "", 0., 0.85, "", "", "", "", 
  "", "", "", "", 530., 166087., 215.247, 0.687, 967., 1.253, 0.002, 564.2, 
  "samples tested", "", "", "", "", "", "", "", "", "", 77.78, 771612., 
  21.188, 28.6, 4.885, 2.977, 8708.597, 1.5, 217.066, 9.75, "", "", 79.807, 
  1.7, 71.78, 0.654}, {"BTN", "Asia", "Bhutan", "2020-10-27", 345., 3., 2., 
  "", "", 0., 447.116, 3.888, 2.592, "", "", 0., 0.87, "", "", "", "", "", 
  "", "", "", 956., 167043., 216.486, 1.239, 993., 1.287, 0.002, 496.5, 
  "samples tested", "", "", "", "", "", "", "", "", "", 77.78, 771612., 
  21.188, 28.6, 4.885, 2.977, 8708.597, 1.5, 217.066, 9.75, "", "", 79.807, 
  1.7, 71.78, 0.654}, {"BTN", "Asia", "Bhutan", "2020-10-28", 346., 1., 2., 
  "", "", 0., 448.412, 1.296, 2.592, "", "", 0., 0.87, "", "", "", "", "", 
  "", "", "", 1180., 168223., 218.015, 1.529, 975., 1.264, 0.002, 487.5, 
  "samples tested", "", "", "", "", "", "", "", "", "", 77.78, 771612., 
  21.188, 28.6, 4.885, 2.977, 8708.597, 1.5, 217.066, 9.75, "", "", 79.807, 
  1.7, 71.78, 0.654}, {"BTN", "Asia", "Bhutan", "2020-10-29", 346., 0., 
```
