## Supplementary material for "Modeling the waves of Covid-19": forecasting program for later stages: world-6-7.txt (part 5 of 37)

```
  1.429, "", "", 0., 448.412, 0., 1.851, "", "", 0., 0.88, "", "", "", "", 
  "", "", "", "", 1256., 169479., 219.643, 1.628, 1009., 1.308, 0.001, 706.1, 
  "samples tested", "", "", "", "", "", "", "", "", "", 77.78, 771612., 
  21.188, 28.6, 4.885, 2.977, 8708.597, 1.5, 217.066, 9.75, "", "", 79.807, 
  1.7, 71.78, 0.654}, {"BTN", "Asia", "Bhutan", "2020-10-30", 348., 2., 
  1.714, "", "", 0., 451.004, 2.592, 2.222, "", "", 0., 0.9, "", "", "", "", 
  "", "", "", "", 1088., 170567., 221.053, 1.41, 1010., 1.309, 0.002, 589.3, 
  "samples tested", "", "", "", "", "", "", "", "", "", 77.78, 771612., 
  21.188, 28.6, 4.885, 2.977, 8708.597, 1.5, 217.066, 9.75, "", "", 79.807, 
  1.7, 71.78, 0.654}, {"BTN", "Asia", "Bhutan", "2020-10-31", 349., 1., 
  1.286, "", "", 0., 452.3, 1.296, 1.666, "", "", 0., 0.91, "", "", "", "", 
  "", "", "", "", 2., 170569., 221.055, 0.003, 821., 1.064, 0.002, 638.4, 
  "samples tested", "", "", "", "", "", "", "", "", "", 77.78, 771612., 
  21.188, 28.6, 4.885, 2.977, 8708.597, 1.5, 217.066, 9.75, "", "", 79.807, 
  1.7, 71.78, 0.654}, {"BTN", "Asia", "Bhutan", "2020-11-01", 354., 5., 
  1.714, "", "", 0., 458.78, 6.48, 2.222, "", "", 0., 0.93, "", "", "", "", 
  "", "", "", "", 3216., 173785., 225.223, 4.168, 1175., 1.523, 0.001, 685.5, 
  "samples tested", "", "", "", "", "", "", "", "", "", 77.78, 771612., 
  21.188, 28.6, 4.885, 2.977, 8708.597, 1.5, 217.066, 9.75, "", "", 79.807, 
  1.7, 71.78, 0.654}, {"BTN", "Asia", "Bhutan", "2020-11-02", 356., 2., 2., 
  "", "", 0., 461.372, 2.592, 2.592, "", "", 0., 0.93, "", "", "", "", "", 
  "", "", "", 322., 174107., 225.641, 0.417, 1146., 1.485, 0.002, 573., 
  "samples tested", "", "", "", "", "", "", "", "", "", 77.78, 771612., 
  21.188, 28.6, 4.885, 2.977, 8708.597, 1.5, 217.066, 9.75, "", "", 79.807, 
  1.7, 71.78, 0.654}, {"BTN", "Asia", "Bhutan", "2020-11-03", 358., 2., 
  1.857, "", "", 0., 463.964, 2.592, 2.407, "", "", 0., 0.93, "", "", "", "", 
  "", "", "", "", 1247., 175354., 227.257, 1.616, 1187., 1.538, 0.002, 639.2, 
  "samples tested", "", "", "", "", "", "", "", "", "", 77.78, 771612., 
  21.188, 28.6, 4.885, 2.977, 8708.597, 1.5, 217.066, 9.75, "", "", 79.807, 
  1.7, 71.78, 0.654}, {"BTN", "Asia", "Bhutan", "2020-11-04", 358., 0., 
  1.714, "", "", 0., 463.964, 0., 2.222, "", "", 0., 0.93, "", "", "", "", 
  "", "", "", "", 1295., 176649., 228.935, 1.678, 1204., 1.56, 0.001, 702.5, 
  "samples tested", "", "", "", "", "", "", "", "", "", 77.78, 771612., 
  21.188, 28.6, 4.885, 2.977, 8708.597, 1.5, 217.066, 9.75, "", "", 79.807, 
  1.7, 71.78, 0.654}, {"BTN", "Asia", "Bhutan", "2020-11-05", 358., 0., 
  1.714, "", "", 0., 463.964, 0., 2.222, "", "", 0., 0.93, "", "", "", "", 
  "", "", "", "", 1215., 177864., 230.51, 1.575, 1198., 1.553, 0.001, 698.9, 
  "samples tested", "", "", "", "", "", "", "", "", "", 77.78, 771612., 
  21.188, 28.6, 4.885, 2.977, 8708.597, 1.5, 217.066, 9.75, "", "", 79.807, 
  1.7, 71.78, 0.654}, {"BTN", "Asia", "Bhutan", "2020-11-06", 358., 0., 
  1.429, "", "", 0., 463.964, 0., 1.851, "", "", 0., 0.95, "", "", "", "", 
  "", "", "", "", 835., 178699., 231.592, 1.082, 1162., 1.506, 0.001, 813.2, 
  "samples tested", "", "", "", "", "", "", "", "", "", 77.78, 771612., 
  21.188, 28.6, 4.885, 2.977, 8708.597, 1.5, 217.066, 9.75, "", "", 79.807, 
  1.7, 71.78, 0.654}, {"BTN", "Asia", "Bhutan", "2020-11-07", 359., 1., 
  1.429, "", "", 0., 465.26, 1.296, 1.851, "", "", 0., 0.97, "", "", "", "", 
  "", "", "", "", 2240., 180939., 234.495, 2.903, 1481., 1.919, 0.001, 
  1036.4, "samples tested", "", "", "", "", "", "", "", "", "", 77.78, 
  771612., 21.188, 28.6, 4.885, 2.977, 8708.597, 1.5, 217.066, 9.75, "", "", 
  79.807, 1.7, 71.78, 0.654}, {"BTN", "Asia", "Bhutan", "2020-11-08", 359., 
  0., 0.714, "", "", 0., 465.26, 0., 0.926, "", "", 0., 1., "", "", "", "", 
  "", "", "", "", 505., 181444., 235.149, 0.654, 1094., 1.418, 0.001, 1532.2, 
  "samples tested", "", "", "", "", "", "", "", "", "", 77.78, 771612., 
  21.188, 28.6, 4.885, 2.977, 8708.597, 1.5, 217.066, 9.75, "", "", 79.807, 
  1.7, 71.78, 0.654}, {"BTN", "Asia", "Bhutan", "2020-11-09", 364., 5., 
  1.143, "", "", 0., 471.74, 6.48, 1.481, "", "", 0., 1.04, "", "", "", "", 
  "", "", "", "", "", "", "", "", 1185., 1.536, 0.001, 1036.7, 
  "samples tested", "", "", "", "", "", "", "", "", "", 77.78, 771612., 
  21.188, 28.6, 4.885, 2.977, 8708.597, 1.5, 217.066, 9.75, "", "", 79.807, 
  1.7, 71.78, 0.654}, {"BTN", "Asia", "Bhutan", "2020-11-10", 364., 0., 
  0.857, "", "", 0., 471.74, 0., 1.111, "", "", 0., 1.04, "", "", "", "", "", 
  "", "", "", "", 183361., 237.634, "", 1144., 1.483, 0.001, 1334.9, 
  "samples tested", "", "", "", "", "", "", "", "", "", 66.67, 771612., 
  21.188, 28.6, 4.885, 2.977, 8708.597, 1.5, 217.066, 9.75, "", "", 79.807, 
  1.7, 71.78, 0.654}, {"BTN", "Asia", "Bhutan", "2020-11-11", 364., 0., 
  0.857, "", "", 0., 471.74, 0., 1.111, "", "", 0., 1.06, "", "", "", "", "", 
  "", "", "", 1106., 184467., 239.067, 1.433, 1117., 1.448, 0.001, 1303.4, 
  "samples tested", "", "", "", "", "", "", "", "", "", 66.67, 771612., 
  21.188, 28.6, 4.885, 2.977, 8708.597, 1.5, 217.066, 9.75, "", "", 79.807, 
  1.7, 71.78, 0.654}, {"BTN", "Asia", "Bhutan", "2020-11-12", 369., 5., 
  1.571, "", "", 0., 478.22, 6.48, 2.037, "", "", 0., 1.08, "", "", "", "", 
  "", "", "", "", 508., 184975., 239.725, 0.658, 1016., 1.317, 0.002, 646.7, 
  "samples tested", "", "", "", "", "", "", "", "", "", 66.67, 771612., 
  21.188, 28.6, 4.885, 2.977, 8708.597, 1.5, 217.066, 9.75, "", "", 79.807, 
  1.7, 71.78, 0.654}, {"BTN", "Asia", "Bhutan", "2020-11-13", 369., 0., 
  1.571, "", "", 0., 478.22, 0., 2.037, "", "", 0., 1.07, "", "", "", "", "", 
  "", "", "", 1146., 186121., 241.211, 1.485, 1060., 1.374, 0.001, 674.7, 
  "samples tested", "", "", "", "", "", "", "", "", "", 66.67, 771612., 
  21.188, 28.6, 4.885, 2.977, 8708.597, 1.5, 217.066, 9.75, "", "", 79.807, 
  1.7, 71.78, 0.654}, {"BTN", "Asia", "Bhutan", "2020-11-14", 375., 6., 
  2.286, "", "", 0., 485.996, 7.776, 2.962, "", "", 0., 1.07, "", "", "", "", 
  "", "", "", "", 1309., 187430., 242.907, 1.696, 927., 1.201, 0.002, 405.5, 
  "samples tested", "", "", "", "", "", "", "", "", "", 66.67, 771612., 
  21.188, 28.6, 4.885, 2.977, 8708.597, 1.5, 217.066, 9.75, "", "", 79.807, 
  1.7, 71.78, 0.654}, {"BTN", "Asia", "Bhutan", "2020-11-15", 375., 0., 
  2.286, "", "", 0., 485.996, 0., 2.962, "", "", 0., 1.05, "", "", "", "", 
  "", "", "", "", 1461., 188891., 244.8, 1.893, 1064., 1.379, 0.002, 465.4, 
  "samples tested", "", "", "", "", "", "", "", "", "", 66.67, 771612., 
  21.188, 28.6, 4.885, 2.977, 8708.597, 1.5, 217.066, 9.75, "", "", 79.807, 
  1.7, 71.78, 0.654}, {"BTN", "Asia", "Bhutan", "2020-11-16", 377., 2., 
  1.857, "", "", 0., 488.588, 2.592, 2.407, "", "", 0., 1.04, "", "", "", "", 
  "", "", "", "", 493., 189384., 245.439, 0.639, 997., 1.292, 0.002, 536.9, 
  "samples tested", "", "", "", "", "", "", "", "", "", 66.67, 771612., 
  21.188, 28.6, 4.885, 2.977, 8708.597, 1.5, 217.066, 9.75, "", "", 79.807, 
  1.7, 71.78, 0.654}, {"BTN", "Asia", "Bhutan", "2020-11-17", 378., 1., 2., 
  "", "", 0., 489.884, 1.296, 2.592, "", "", 0., 1.03, "", "", "", "", "", 
  "", "", "", 1223., 190607., 247.024, 1.585, 1035., 1.341, 0.002, 517.5, 
  "samples tested", "", "", "", "", "", "", "", "", "", 66.67, 771612., 
  21.188, 28.6, 4.885, 2.977, 8708.597, 1.5, 217.066, 9.75, "", "", 79.807, 
  1.7, 71.78, 0.654}, {"BTN", "Asia", "Bhutan", "2020-11-18", 378., 0., 2., 
  "", "", 0., 489.884, 0., 2.592, "", "", 0., 1.02, "", "", "", "", "", "", 
  "", "", 1187., 191794., 248.563, 1.538, 1047., 1.357, 0.002, 523.5, 
  "samples tested", "", "", "", "", "", "", "", "", "", 66.67, 771612., 
  21.188, 28.6, 4.885, 2.977, 8708.597, 1.5, 217.066, 9.75, "", "", 79.807, 
  1.7, 71.78, 0.654}, {"BTN", "Asia", "Bhutan", "2020-11-19", 378., 0., 
  1.286, "", "", 0., 489.884, 0., 1.666, "", "", 0., 1.02, "", "", "", "", 
  "", "", "", "", 729., 192523., 249.508, 0.945, 1078., 1.397, 0.001, 838.3, 
  "samples tested", "", "", "", "", "", "", "", "", "", 66.67, 771612., 
  21.188, 28.6, 4.885, 2.977, 8708.597, 1.5, 217.066, 9.75, "", "", 79.807, 
  1.7, 71.78, 0.654}, {"BTN", "Asia", "Bhutan", "2020-11-20", 378., 0., 
  1.286, "", "", 0., 489.884, 0., 1.666, "", "", 0., 1.03, "", "", "", "", 
  "", "", "", "", 1060., 193583., 250.881, 1.374, 1066., 1.382, 0.001, 828.9, 
  "samples tested", "", "", "", "", "", "", "", "", "", 66.67, 771612., 
  21.188, 28.6, 4.885, 2.977, 8708.597, 1.5, 217.066, 9.75, "", "", 79.807, 
  1.7, 71.78, 0.654}, {"BTN", "Asia", "Bhutan", "2020-11-21", 379., 1., 
  0.571, "", "", 0., 491.18, 1.296, 0.741, "", "", 0., 1.06, "", "", "", "", 
  "", "", "", "", 989., 194572., 252.163, 1.282, 1020., 1.322, 0.001, 1786.3, 
  "samples tested", "", "", "", "", "", "", "", "", "", 66.67, 771612., 
  21.188, 28.6, 4.885, 2.977, 8708.597, 1.5, 217.066, 9.75, "", "", 79.807, 
  1.7, 71.78, 0.654}, {"BTN", "Asia", "Bhutan", "2020-11-22", 382., 3., 1., 
  "", "", 0., 495.067, 3.888, 1.296, "", "", 0., 1.08, "", "", "", "", "", 
  "", "", "", 704., 195276., 253.075, 0.912, 912., 1.182, 0.001, 912., 
  "samples tested", "", "", "", "", "", "", "", "", "", 66.67, 771612., 
  21.188, 28.6, 4.885, 2.977, 8708.597, 1.5, 217.066, 9.75, "", "", 79.807, 
  1.7, 71.78, 0.654}, {"BTN", "Asia", "Bhutan", "2020-11-23", 386., 4., 
  1.286, "", "", 0., 500.251, 5.184, 1.666, "", "", 0., 1.09, "", "", "", "", 
  "", "", "", "", 435., 195711., 253.639, 0.564, 904., 1.172, 0.001, 703., 
  "samples tested", "", "", "", "", "", "", "", "", "", 66.67, 771612., 
  21.188, 28.6, 4.885, 2.977, 8708.597, 1.5, 217.066, 9.75, "", "", 79.807, 
  1.7, 71.78, 0.654}, {"BTN", "Asia", "Bhutan", "2020-11-24", 386., 0., 
  1.143, "", "", 0., 500.251, 0., 1.481, "", "", 0., 1.08, "", "", "", "", 
  "", "", "", "", 826., 196537., 254.71, 1.07, 847., 1.098, 0.001, 741., 
  "samples tested", "", "", "", "", "", "", "", "", "", 64.81, 771612., 
  21.188, 28.6, 4.885, 2.977, 8708.597, 1.5, 217.066, 9.75, "", "", 79.807, 
  1.7, 71.78, 0.654}, {"BTN", "Asia", "Bhutan", "2020-11-25", 386., 0., 
  1.143, "", "", 0., 500.251, 0., 1.481, "", "", 0., 1.08, "", "", "", "", 
  "", "", "", "", 708., 197245., 255.627, 0.918, 779., 1.01, 0.001, 681.5, 
  "samples tested", "", "", "", "", "", "", "", "", "", 64.81, 771612., 
  21.188, 28.6, 4.885, 2.977, 8708.597, 1.5, 217.066, 9.75, "", "", 79.807, 
  1.7, 71.78, 0.654}, {"BTN", "Asia", "Bhutan", "2020-11-26", 389., 3., 
  1.571, "", "", 0., 504.139, 3.888, 2.037, "", "", 0., 1.09, "", "", "", "", 
  "", "", "", "", 1177., 198422., 257.153, 1.525, 843., 1.093, 0.002, 536.6, 
  "samples tested", "", "", "", "", "", "", "", "", "", 64.81, 771612., 
  21.188, 28.6, 4.885, 2.977, 8708.597, 1.5, 217.066, 9.75, "", "", 79.807, 
  1.7, 71.78, 0.654}, {"BTN", "Asia", "Bhutan", "2020-11-27", 395., 6., 
  2.429, "", "", 0., 511.915, 7.776, 3.147, "", "", 0., 1.09, "", "", "", "", 
  "", "", "", "", 839., 199261., 258.24, 1.087, 811., 1.051, 0.003, 333.9, 
  "samples tested", "", "", "", "", "", "", "", "", "", 64.81, 771612., 
  21.188, 28.6, 4.885, 2.977, 8708.597, 1.5, 217.066, 9.75, "", "", 79.807, 
  1.7, 71.78, 0.654}, {"BTN", "Asia", "Bhutan", "2020-11-28", 396., 1., 
  2.429, "", "", 0., 513.211, 1.296, 3.147, "", "", 0., 1.07, "", "", "", "", 
  "", "", "", "", 915., 200176., 259.426, 1.186, 801., 1.038, 0.003, 329.8, 
  "samples tested", "", "", "", "", "", "", "", "", "", 64.81, 771612., 
  21.188, 28.6, 4.885, 2.977, 8708.597, 1.5, 217.066, 9.75, "", "", 79.807, 
  1.7, 71.78, 0.654}, {"BTN", "Asia", "Bhutan", "2020-11-29", 396., 0., 2., 
  "", "", 0., 513.211, 0., 2.592, "", "", 0., 1.04, "", "", "", "", "", "", 
  "", "", 804., 200980., 260.468, 1.042, 815., 1.056, 0.002, 407.5, 
  "samples tested", "", "", "", "", "", "", "", "", "", 64.81, 771612., 
  21.188, 28.6, 4.885, 2.977, 8708.597, 1.5, 217.066, 9.75, "", "", 79.807, 
  1.7, 71.78, 0.654}, {"BTN", "Asia", "Bhutan", "2020-11-30", 410., 14., 
  3.429, "", "", 0., 531.355, 18.144, 4.443, "", "", 0., 1.04, "", "", "", 
  "", "", "", "", "", 531., 201511., 261.156, 0.688, 829., 1.074, 0.004, 
  241.8, "samples tested", "", "", "", "", "", "", "", "", "", 64.81, 
  771612., 21.188, 28.6, 4.885, 2.977, 8708.597, 1.5, 217.066, 9.75, "", "", 
  79.807, 1.7, 71.78, 0.654}, {"BTN", "Asia", "Bhutan", "2020-12-01", 414., 
  4., 4., "", "", 0., 536.539, 5.184, 5.184, "", "", 0., 1.02, "", "", "", 
  "", "", "", "", "", 1338., 202849., 262.89, 1.734, 902., 1.169, 0.004, 
  225.5, "samples tested", "", "", "", "", "", "", "", "", "", 64.81, 
  771612., 21.188, 28.6, 4.885, 2.977, 8708.597, 1.5, 217.066, 9.75, "", "", 
  79.807, 1.7, 71.78, 0.654}, {"BTN", "Asia", "Bhutan", "2020-12-02", 415., 
  1., 4.143, "", "", 0., 537.835, 1.296, 5.369, "", "", 0., 1.01, "", "", "", 
  "", "", "", "", "", 1479., 204328., 264.807, 1.917, 1012., 1.312, 0.004, 
  244.3, "samples tested", "", "", "", "", "", "", "", "", "", 64.81, 
  771612., 21.188, 28.6, 4.885, 2.977, 8708.597, 1.5, 217.066, 9.75, "", "", 
  79.807, 1.7, 71.78, 0.654}, {"BTN", "Asia", "Bhutan", "2020-12-03", 418., 
  3., 4.143, "", "", 0., 541.723, 3.888, 5.369, "", "", 0., 1., "", "", "", 
  "", "", "", "", "", 942., 205270., 266.027, 1.221, 978., 1.267, 0.004, 
  236.1, "samples tested", "", "", "", "", "", "", "", "", "", 64.81, 
  771612., 21.188, 28.6, 4.885, 2.977, 8708.597, 1.5, 217.066, 9.75, "", "", 
  79.807, 1.7, 71.78, 0.654}, {"BTN", "Asia", "Bhutan", "2020-12-04", 424., 
  6., 4.143, "", "", 0., 549.499, 7.776, 5.369, "", "", 0., 0.99, "", "", "", 
  "", "", "", "", "", 1369., 206639., 267.802, 1.774, 1054., 1.366, 0.004, 
  254.4, "samples tested", "", "", "", "", "", "", "", "", "", 64.81, 
  771612., 21.188, 28.6, 4.885, 2.977, 8708.597, 1.5, 217.066, 9.75, "", "", 
  79.807, 1.7, 71.78, 0.654}, {"BTN", "Asia", "Bhutan", "2020-12-05", 426., 
  2., 4.286, "", "", 0., 552.091, 2.592, 5.554, "", "", 0., 0.98, "", "", "", 
  "", "", "", "", "", 918., 207557., 268.991, 1.19, 1054., 1.366, 0.004, 
  245.9, "samples tested", "", "", "", "", "", "", "", "", "", 64.81, 
  771612., 21.188, 28.6, 4.885, 2.977, 8708.597, 1.5, 217.066, 9.75, "", "", 
  79.807, 1.7, 71.78, 0.654}, {"BTN", "Asia", "Bhutan", "2020-12-06", 430., 
  4., 4.857, "", "", 0., 557.275, 5.184, 6.295, "", "", 0., 0.97, "", "", "", 
  "", "", "", "", "", 1171., 208728., 270.509, 1.518, 1107., 1.435, 0.004, 
  227.9, "samples tested", "", "", "", "", "", "", "", "", "", 64.81, 
  771612., 21.188, 28.6, 4.885, 2.977, 8708.597, 1.5, 217.066, 9.75, "", "", 
  79.807, 1.7, 71.78, 0.654}, {"BTN", "Asia", "Bhutan", "2020-12-07", 432., 
  2., 3.143, "", "", 0., 559.867, 2.592, 4.073, "", "", 0., 0.95, "", "", "", 
  "", "", "", "", "", 1309., 210037., 272.205, 1.696, 1218., 1.579, 0.003, 
  387.5, "samples tested", "", "", "", "", "", "", "", "", "", 64.81, 
  771612., 21.188, 28.6, 4.885, 2.977, 8708.597, 1.5, 217.066, 9.75, "", "", 
  79.807, 1.7, 71.78, 0.654}, {"BTN", "Asia", "Bhutan", "2020-12-08", 433., 
  1., 2.714, "", "", 0., 561.163, 1.296, 3.518, "", "", 0., 0.95, "", "", "", 
  "", "", "", "", "", 1182., 211219., 273.737, 1.532, 1196., 1.55, 0.002, 
  440.7, "samples tested", "", "", "", "", "", "", "", "", "", 64.81, 
  771612., 21.188, 28.6, 4.885, 2.977, 8708.597, 1.5, 217.066, 9.75, "", "", 
  79.807, 1.7, 71.78, 0.654}, {"BTN", "Asia", "Bhutan", "2020-12-09", 433., 
  0., 2.571, "", "", 0., 561.163, 0., 3.333, "", "", 0., 0.94, "", "", "", 
  "", "", "", "", "", 1318., 212537., 275.445, 1.708, 1173., 1.52, 0.002, 
  456.2, "samples tested", "", "", "", "", "", "", "", "", "", 64.81, 
  771612., 21.188, 28.6, 4.885, 2.977, 8708.597, 1.5, 217.066, 9.75, "", "", 
  79.807, 1.7, 71.78, 0.654}, {"BTN", "Asia", "Bhutan", "2020-12-10", 434., 
  1., 2.286, "", "", 0., 562.459, 1.296, 2.962, "", "", 0., 0.94, "", "", "", 
  "", "", "", "", "", 905., 213442., 276.618, 1.173, 1167., 1.512, 0.002, 
  510.5, "samples tested", "", "", "", "", "", "", "", "", "", 64.81, 
  771612., 21.188, 28.6, 4.885, 2.977, 8708.597, 1.5, 217.066, 9.75, "", "", 
  79.807, 1.7, 71.78, 0.654}, {"BTN", "Asia", "Bhutan", "2020-12-11", 436., 
  2., 1.714, "", "", 0., 565.051, 2.592, 2.222, "", "", 0., 0.95, "", "", "", 
  "", "", "", "", "", 892., 214334., 277.774, 1.156, 1099., 1.424, 0.002, 
  641.2, "samples tested", "", "", "", "", "", "", "", "", "", 64.81, 
  771612., 21.188, 28.6, 4.885, 2.977, 8708.597, 1.5, 217.066, 9.75, "", "", 
  79.807, 1.7, 71.78, 0.654}, {"BTN", "Asia", "Bhutan", "2020-12-12", 437., 
  1., 1.571, "", "", 0., 566.347, 1.296, 2.037, "", "", 0., 0.96, "", "", "", 
  "", "", "", "", "", 2., 214336., 277.777, 0.003, 968., 1.255, 0.002, 616.2, 
  "samples tested", "", "", "", "", "", "", "", "", "", 64.81, 771612., 
  21.188, 28.6, 4.885, 2.977, 8708.597, 1.5, 217.066, 9.75, "", "", 79.807, 
  1.7, 71.78, 0.654}, {"BTN", "Asia", "Bhutan", "2020-12-13", 438., 1., 
  1.143, "", "", 0., 567.643, 1.296, 1.481, "", "", 0., 0.97, "", "", "", "", 
  "", "", "", "", 1918., 216254., 280.263, 2.486, 1075., 1.393, 0.001, 940.5, 
  "samples tested", "", "", "", "", "", "", "", "", "", 64.81, 771612., 
  21.188, 28.6, 4.885, 2.977, 8708.597, 1.5, 217.066, 9.75, "", "", 79.807, 
  1.7, 71.78, 0.654}, {"BTN", "Asia", "Bhutan", "2020-12-14", 438., 0., 
  0.857, "", "", 0., 567.643, 0., 1.111, "", "", 0., 0.99, "", "", "", "", 
  "", "", "", "", 744., 216998., 281.227, 0.964, 994., 1.288, 0.001, 1159.9, 
  "samples tested", "", "", "", "", "", "", "", "", "", 64.81, 771612., 
  21.188, 28.6, 4.885, 2.977, 8708.597, 1.5, 217.066, 9.75, "", "", 79.807, 
  1.7, 71.78, 0.654}, {"BTN", "Asia", "Bhutan", "2020-12-15", 439., 1., 
  0.857, "", "", 0., 568.939, 1.296, 1.111, "", "", 0., 1.02, "", "", "", "", 
  "", "", "", "", 1120., 218118., 282.678, 1.452, 986., 1.278, 0.001, 1150.5, 
  "samples tested", "", "", "", "", "", "", "", "", "", 64.81, 771612., 
  21.188, 28.6, 4.885, 2.977, 8708.597, 1.5, 217.066, 9.75, "", "", 79.807, 
  1.7, 71.78, 0.654}, {"BTN", "Asia", "Bhutan", "2020-12-16", 440., 1., 1., 
  "", "", 0., 570.235, 1.296, 1.296, "", "", 0., 1.05, "", "", "", "", "", 
  "", "", "", 1576., 219694., 284.721, 2.042, 1022., 1.324, 0.001, 1022., 
  "samples tested", "", "", "", "", "", "", "", "", "", 64.81, 771612., 
  21.188, 28.6, 4.885, 2.977, 8708.597, 1.5, 217.066, 9.75, "", "", 79.807, 
  1.7, 71.78, 0.654}, {"BTN", "Asia", "Bhutan", "2020-12-17", 440., 0., 
  0.857, "", "", 0., 570.235, 0., 1.111, "", "", 0., 1.09, "", "", "", "", 
  "", "", "", "", 877., 220571., 285.857, 1.137, 1018., 1.319, 0.001, 1187.9, 
  "samples tested", "", "", "", "", "", "", "", "", "", 64.81, 771612., 
  21.188, 28.6, 4.885, 2.977, 8708.597, 1.5, 217.066, 9.75, "", "", 79.807, 
  1.7, 71.78, 0.654}, {"BTN", "Asia", "Bhutan", "2020-12-18", 443., 3., 1., 
  "", "", 0., 574.123, 3.888, 1.296, "", "", 0., 1.13, "", "", "", "", "", 
  "", "", "", 812., 221383., 286.91, 1.052, 1007., 1.305, 0.001, 1007., 
  "samples tested", "", "", "", "", "", "", "", "", "", 64.81, 771612., 
  21.188, 28.6, 4.885, 2.977, 8708.597, 1.5, 217.066, 9.75, "", "", 79.807, 
  1.7, 71.78, 0.654}, {"BTN", "Asia", "Bhutan", "2020-12-19", 443., 0., 
  0.857, "", "", 0., 574.123, 0., 1.111, "", "", 0., 1.16, "", "", "", "", 
  "", "", "", "", 1339., 222722., 288.645, 1.735, 1198., 1.553, 0.001, 
  1397.9, "samples tested", "", "", "", "", "", "", "", "", "", 64.81, 
  771612., 21.188, 28.6, 4.885, 2.977, 8708.597, 1.5, 217.066, 9.75, "", "", 
  79.807, 1.7, 71.78, 0.654}, {"BTN", "Asia", "Bhutan", "2020-12-20", 446., 
  3., 1.143, "", "", 0., 578.011, 3.888, 1.481, "", "", 0., 1.21, "", "", "", 
  "", "", "", "", "", 1195., 223917., 290.194, 1.549, 1095., 1.419, 0.001, 
  958., "samples tested", "", "", "", "", "", "", "", "", "", 81.94, 771612., 
  21.188, 28.6, 4.885, 2.977, 8708.597, 1.5, 217.066, 9.75, "", "", 79.807, 
  1.7, 71.78, 0.654}, {"BTN", "Asia", "Bhutan", "2020-12-21", 479., 33., 
  5.857, "", "", 0., 620.778, 42.768, 7.591, "", "", 0., 1.25, "", "", "", 
  "", "", "", "", "", 4790., 228707., 296.402, 6.208, 1673., 2.168, 0.004, 
  285.6, "samples tested", "", "", "", "", "", "", "", "", "", 81.94, 
  771612., 21.188, 28.6, 4.885, 2.977, 8708.597, 1.5, 217.066, 9.75, "", "", 
  79.807, 1.7, 71.78, 0.654}, {"BTN", "Asia", "Bhutan", "2020-12-22", 479., 
  0., 5.714, "", "", 0., 620.778, 0., 7.406, "", "", 0., 1.29, "", "", "", 
  "", "", "", "", "", 5957., 234664., 304.122, 7.72, 2364., 3.064, 0.002, 
  413.7, "samples tested", "", "", "", "", "", "", "", "", "", 81.94, 
  771612., 21.188, 28.6, 4.885, 2.977, 8708.597, 1.5, 217.066, 9.75, "", "", 
  79.807, 1.7, 71.78, 0.654}, {"BTN", "Asia", "Bhutan", "2020-12-23", 519., 
  40., 11.286, "", "", 0., 672.618, 51.84, 14.626, "", "", 0., 1.34, "", "", 
  "", "", "", "", "", "", 3., 234667., 304.126, 0.004, 2139., 2.772, 0.005, 
  189.5, "samples tested", "", "", "", "", "", "", "", "", "", 81.94, 
  771612., 21.188, 28.6, 4.885, 2.977, 8708.597, 1.5, 217.066, 9.75, "", "", 
  79.807, 1.7, 71.78, 0.654}, {"BTN", "Asia", "Bhutan", "2020-12-24", 519., 
  0., 11.286, "", "", 0., 672.618, 0., 14.626, "", "", 0., 1.33, "", "", "", 
  "", "", "", "", "", 3712., 238379., 308.936, 4.811, 2544., 3.297, 0.004, 
  225.4, "samples tested", "", "", "", "", "", "", "", "", "", 81.94, 
  771612., 21.188, 28.6, 4.885, 2.977, 8708.597, 1.5, 217.066, 9.75, "", "", 
  79.807, 1.7, 71.78, 0.654}, {"BTN", "Asia", "Bhutan", "2020-12-25", 576., 
  57., 19., "", "", 0., 746.489, 73.871, 24.624, "", "", 0., 1.32, "", "", 
  "", "", "", "", "", "", 11244., 249623., 323.508, 14.572, 4034., 5.228, 
  0.005, 212.3, "samples tested", "", "", "", "", "", "", "", "", "", 81.94, 
  771612., 21.188, 28.6, 4.885, 2.977, 8708.597, 1.5, 217.066, 9.75, "", "", 
  79.807, 1.7, 71.78, 0.654}, {"BTN", "Asia", "Bhutan", "2020-12-26", 597., 
  21., 22., "", "", 0., 773.705, 27.216, 28.512, "", "", 0., 1.28, "", "", 
  "", "", "", "", "", "", "", "", "", "", 4406., 5.71, 0.005, 200.3, 
  "samples tested", "", "", "", "", "", "", "", "", "", 81.94, 771612., 
  21.188, 28.6, 4.885, 2.977, 8708.597, 1.5, 217.066, 9.75, "", "", 79.807, 
  1.7, 71.78, 0.654}, {"BTN", "Asia", "Bhutan", "2020-12-27", 623., 26., 
  25.286, "", "", 0., 807.401, 33.696, 32.77, "", "", 0., 1.24, "", "", "", 
  "", "", "", "", "", "", 257504., 333.722, "", 4798., 6.218, 0.005, 189.7, 
  "samples tested", "", "", "", "", "", "", "", "", "", 81.94, 771612., 
  21.188, 28.6, 4.885, 2.977, 8708.597, 1.5, 217.066, 9.75, "", "", 79.807, 
  1.7, 71.78, 0.654}, {"BTN", "Asia", "Bhutan", "2020-12-28", 623., 0., 
  20.571, "", "", 0., 807.401, 0., 26.66, "", "", 0., 1.19, "", "", "", "", 
  "", "", "", "", 5272., 262776., 340.555, 6.832, 4867., 6.308, 0.004, 236.6, 
  "samples tested", "", "", "", "", "", "", "", "", "", 81.94, 771612., 
  21.188, 28.6, 4.885, 2.977, 8708.597, 1.5, 217.066, 9.75, "", "", 79.807, 
  1.7, 71.78, 0.654}, {"BTN", "Asia", "Bhutan", "2020-12-29", 636., 13., 
  22.429, "", "", 0., 824.248, 16.848, 29.067, "", "", 0., 1.16, "", "", "", 
  "", "", "", "", "", 7568., 270344., 350.363, 9.808, 5097., 6.606, 0.004, 
  227.3, "samples tested", "", "", "", "", "", "", "", "", "", 81.94, 
  771612., 21.188, 28.6, 4.885, 2.977, 8708.597, 1.5, 217.066, 9.75, "", "", 
  79.807, 1.7, 71.78, 0.654}, {"BTN", "Asia", "Bhutan", "2020-12-30", 655., 
  19., 19.429, "", "", 0., 848.872, 24.624, 25.179, "", "", 0., 1.12, "", "", 
  "", "", "", "", "", "", 4016., 274360., 355.567, 5.205, 5670., 7.348, 
  0.003, 291.8, "samples tested", "", "", "", "", "", "", "", "", "", 81.94, 
  771612., 21.188, 28.6, 4.885, 2.977, 8708.597, 1.5, 217.066, 9.75, "", "", 
  79.807, 1.7, 71.78, 0.654}, {"BTN", "Asia", "Bhutan", "2020-12-31", 670., 
  15., 21.571, "", "", 0., 868.312, 19.44, 27.956, "", "", 0., 1.09, "", "", 
  "", "", "", "", "", "", 7339., 281699., 365.079, 9.511, 6189., 8.021, 
  0.003, 286.9, "samples tested", "", "", "", "", "", "", "", "", "", 81.94, 
  771612., 21.188, 28.6, 4.885, 2.977, 8708.597, 1.5, 217.066, 9.75, "", "", 
  79.807, 1.7, 71.78, 0.654}, {"BTN", "Asia", "Bhutan", "2021-01-01", 689., 
  19., 16.143, "", "", 0., 892.936, 24.624, 20.921, "", "", 0., 1.06, "", "", 
  "", "", "", "", "", "", 5463., 287162., 372.159, 7.08, 5363., 6.95, 0.003, 
  332.2, "samples tested", "", "", "", "", "", "", "", "", "", 81.94, 
  771612., 21.188, 28.6, 4.885, 2.977, 8708.597, 1.5, 217.066, 9.75, "", "", 
  79.807, 1.7, 71.78, 0.654}, {"BTN", "Asia", "Bhutan", "2021-01-02", 710., 
  21., 16.143, "", "", 0., 920.152, 27.216, 20.921, "", "", 0., 1.02, "", "", 
  "", "", "", "", "", "", 4338., 291500., 377.781, 5.622, 5420., 7.024, 
  0.003, 335.7, "samples tested", "", "", "", "", "", "", "", "", "", 81.94, 
  771612., 21.188, 28.6, 4.885, 2.977, 8708.597, 1.5, 217.066, 9.75, "", "", 
  79.807, 1.7, 71.78, 0.654}, {"BTN", "Asia", "Bhutan", "2021-01-03", 716., 
  6., 13.286, "", "", 0., 927.928, 7.776, 17.218, "", "", 0., 0.99, "", "", 
  "", "", "", "", "", "", 5095., 296595., 384.384, 6.603, 5584., 7.237, 
  0.002, 420.3, "samples tested", "", "", "", "", "", "", "", "", "", 81.94, 
  771612., 21.188, 28.6, 4.885, 2.977, 8708.597, 1.5, 217.066, 9.75, "", "", 
  79.807, 1.7, 71.78, 0.654}, {"BTN", "Asia", "Bhutan", "2021-01-04", 734., 
  18., 15.857, "", "", 0., 951.255, 23.328, 20.551, "", "", 0., 0.97, "", "", 
  "", "", "", "", "", "", 4481., 301076., 390.191, 5.807, 5471., 7.09, 0.003, 
  345., "samples tested", "", "", "", "", "", "", "", "", "", 81.94, 771612., 
  21.188, 28.6, 4.885, 2.977, 8708.597, 1.5, 217.066, 9.75, "", "", 79.807, 
  1.7, 71.78, 0.654}, {"BTN", "Asia", "Bhutan", "2021-01-05", 734., 0., 14., 
  "", "", 0., 951.255, 0., 18.144, "", "", 0., 0.94, "", "", "", "", "", "", 
  "", "", 4238., 305314., 395.683, 5.492, 4996., 6.475, 0.003, 356.9, 
  "samples tested", "", "", "", "", "", "", "", "", "", 81.94, 771612., 
  21.188, 28.6, 4.885, 2.977, 8708.597, 1.5, 217.066, 9.75, "", "", 79.807, 
  1.7, 71.78, 0.654}, {"BTN", "Asia", "Bhutan", "2021-01-06", 755., 21., 
  14.286, "", "", 0., 978.471, 27.216, 18.514, "", "", 0., 0.91, "", "", "", 
  "", "", "", "", "", 4728., 310042., 401.811, 6.127, 5097., 6.606, 0.003, 
  356.8, "samples tested", "", "", "", "", "", "", "", "", "", 81.94, 
  771612., 21.188, 28.6, 4.885, 2.977, 8708.597, 1.5, 217.066, 9.75, "", "", 
  79.807, 1.7, 71.78, 0.654}, {"BTN", "Asia", "Bhutan", "2021-01-07", 767., 
  12., 13.857, "", "", 0., 994.023, 15.552, 17.959, "", "", 0., 0.89, "", "", 
  "", "", "", "", "", "", 5916., 315958., 409.478, 7.667, 4894., 6.343, 
  0.003, 353.2, "samples tested", "", "", "", "", "", "", "", "", "", 81.94, 
  771612., 21.188, 28.6, 4.885, 2.977, 8708.597, 1.5, 217.066, 9.75, "", "", 
  79.807, 1.7, 71.78, 0.654}, {"BTN", "Asia", "Bhutan", "2021-01-08", 771., 
  4., 11.714, 1., 1., 0.143, 999.207, 5.184, 15.182, 1.296, 1.296, 0.185, 
  0.86, "", "", "", "", "", "", "", "", 5886., 321844., 417.106, 7.628, 
  4955., 6.422, 0.002, 423., "samples tested", "", "", "", "", "", "", "", 
  "", "", 81.94, 771612., 21.188, 28.6, 4.885, 2.977, 8708.597, 1.5, 217.066, 
  9.75, "", "", 79.807, 1.7, 71.78, 0.654}, {"BTN", "Asia", "Bhutan", 
  "2021-01-09", 810., 39., 14.286, 1., 0., 0.143, 1049.75, 50.544, 18.514, 
  1.296, 0., 0.185, 0.83, "", "", "", "", "", "", "", "", 4255., 326099., 
  422.62, 5.514, 4943., 6.406, 0.003, 346., "samples tested", "", "", "", "", 
  "", "", "", "", "", 81.94, 771612., 21.188, 28.6, 4.885, 2.977, 8708.597, 
  1.5, 217.066, 9.75, "", "", 79.807, 1.7, 71.78, 0.654}, 
 {"BTN", "Asia", "Bhutan", "2021-01-10", 813., 3., 13.857, 1., 0., 0.143, 
  1053.638, 3.888, 17.959, 1.296, 0., 0.185, 0.79, "", "", "", "", "", "", 
  "", "", 3486., 329585., 427.138, 4.518, 4713., 6.108, 0.003, 340.1, 
  "samples tested", "", "", "", "", "", "", "", "", "", 81.94, 771612., 
  21.188, 28.6, 4.885, 2.977, 8708.597, 1.5, 217.066, 9.75, "", "", 79.807, 
  1.7, 71.78, 0.654}, {"BTN", "Asia", "Bhutan", "2021-01-11", 825., 12., 13., 
  1., 0., 0.143, 1069.19, 15.552, 16.848, 1.296, 0., 0.185, 0.76, "", "", "", 
  "", "", "", "", "", 3861., 333446., 432.142, 5.004, 4624., 5.993, 0.003, 
  355.7, "samples tested", "", "", "", "", "", "", "", "", "", 81.94, 
  771612., 21.188, 28.6, 4.885, 2.977, 8708.597, 1.5, 217.066, 9.75, "", "", 
  79.807, 1.7, 71.78, 0.654}, {"BTN", "Asia", "Bhutan", "2021-01-12", 831., 
  6., 13.857, 1., 0., 0.143, 1076.966, 7.776, 17.959, 1.296, 0., 0.185, 0.72, 
  "", "", "", "", "", "", "", "", 3501., 336947., 436.679, 4.537, 4519., 
  5.857, 0.003, 326.1, "samples tested", "", "", "", "", "", "", "", "", "", 
  81.94, 771612., 21.188, 28.6, 4.885, 2.977, 8708.597, 1.5, 217.066, 9.75, 
  "", "", 79.807, 1.7, 71.78, 0.654}, {"BTN", "Asia", "Bhutan", "2021-01-13", 
  833., 2., 11.143, 1., 0., 0.143, 1079.558, 2.592, 14.441, 1.296, 0., 0.185, 
  0.68, "", "", "", "", "", "", "", "", 5525., 342472., 443.84, 7.16, 4633., 
  6.004, 0.002, 415.8, "samples tested", "", "", "", "", "", "", "", "", "", 
  81.94, 771612., 21.188, 28.6, 4.885, 2.977, 8708.597, 1.5, 217.066, 9.75, 
  "", "", 79.807, 1.7, 71.78, 0.654}, {"BTN", "Asia", "Bhutan", "2021-01-14", 
  834., 1., 9.571, 1., 0., 0.143, 1080.854, 1.296, 12.404, 1.296, 0., 0.185, 
  0.65, "", "", "", "", "", "", "", "", 12580., 355052., 460.143, 16.304, 
  5585., 7.238, 0.002, 583.5, "samples tested", "", "", "", "", "", "", "", 
  "", "", 81.94, 771612., 21.188, 28.6, 4.885, 2.977, 8708.597, 1.5, 217.066, 
  9.75, "", "", 79.807, 1.7, 71.78, 0.654}, {"BTN", "Asia", "Bhutan", 
  "2021-01-15", 837., 3., 9.429, 1., 0., 0., 1084.742, 3.888, 12.219, 1.296, 
  0., 0., 0.62, "", "", "", "", "", "", "", "", 2795., 357847., 463.765, 
  3.622, 5143., 6.665, 0.002, 545.4, "samples tested", "", "", "", "", "", 
  "", "", "", "", 81.94, 771612., 21.188, 28.6, 4.885, 2.977, 8708.597, 1.5, 
  217.066, 9.75, "", "", 79.807, 1.7, 71.78, 0.654}, 
 {"BTN", "Asia", "Bhutan", "2021-01-16", 842., 5., 4.571, 1., 0., 0., 
  1091.222, 6.48, 5.925, 1.296, 0., 0., 0.6, "", "", "", "", "", "", "", "", 
  7414., 365261., 473.374, 9.608, 5595., 7.251, 0.001, 1224., 
  "samples tested", "", "", "", "", "", "", "", "", "", 81.94, 771612., 
  21.188, 28.6, 4.885, 2.977, 8708.597, 1.5, 217.066, 9.75, "", "", 79.807, 
  1.7, 71.78, 0.654}, {"BTN", "Asia", "Bhutan", "2021-01-17", 842., 0., 
  4.143, 1., 0., 0., 1091.222, 0., 5.369, 1.296, 0., 0., 0.58, "", "", "", 
  "", "", "", "", "", 9487., 374748., 485.669, 12.295, 6452., 8.362, 0.001, 
  1557.3, "samples tested", "", "", "", "", "", "", "", "", "", 81.94, 
  771612., 21.188, 28.6, 4.885, 2.977, 8708.597, 1.5, 217.066, 9.75, "", "", 
  79.807, 1.7, 71.78, 0.654}, {"BTN", "Asia", "Bhutan", "2021-01-18", 843., 
  1., 2.571, 1., 0., 0., 1092.518, 1.296, 3.333, 1.296, 0., 0., 0.56, "", "", 
  "", "", "", "", "", "", 14826., 389574., 504.883, 19.214, 8018., 10.391, 
  0., 3118.6, "samples tested", "", "", "", "", "", "", "", "", "", 81.94, 
  771612., 21.188, 28.6, 4.885, 2.977, 8708.597, 1.5, 217.066, 9.75, "", "", 
  79.807, 1.7, 71.78, 0.654}, {"BTN", "Asia", "Bhutan", "2021-01-19", 848., 
  5., 2.429, 1., 0., 0., 1098.998, 6.48, 3.147, 1.296, 0., 0., 0.55, "", "", 
  "", "", "", "", "", "", 15058., 404632., 524.398, 19.515, 9669., 12.531, 
  0., 3980.7, "samples tested", "", "", "", "", "", "", "", "", "", 69.91, 
  771612., 21.188, 28.6, 4.885, 2.977, 8708.597, 1.5, 217.066, 9.75, "", "", 
  79.807, 1.7, 71.78, 0.654}, {"BTN", "Asia", "Bhutan", "2021-01-20", 850., 
  2., 2.429, 1., 0., 0., 1101.59, 2.592, 3.147, 1.296, 0., 0., 0.53, "", "", 
  "", "", "", "", "", "", 2909., 407541., 528.168, 3.77, 9296., 12.048, 0., 
  3827.1, "samples tested", "", "", "", "", "", "", "", "", "", 69.91, 
  771612., 21.188, 28.6, 4.885, 2.977, 8708.597, 1.5, 217.066, 9.75, "", "", 
  79.807, 1.7, 71.78, 0.654}, {"BTN", "Asia", "Bhutan", "2021-01-21", 850., 
  0., 2.286, 1., 0., 0., 1101.59, 0., 2.962, 1.296, 0., 0., 0.52, "", "", "", 
  "", "", "", "", "", 2059., 409600., 530.837, 2.668, 7793., 10.1, 0., 3409., 
  "samples tested", "", "", "", "", "", "", "", "", "", 69.91, 771612., 
  21.188, 28.6, 4.885, 2.977, 8708.597, 1.5, 217.066, 9.75, "", "", 79.807, 
  1.7, 71.78, 0.654}, {"BTN", "Asia", "Bhutan", "2021-01-22", 851., 1., 2., 
  1., 0., 0., 1102.886, 1.296, 2.592, 1.296, 0., 0., 0.5, "", "", "", "", "", 
  "", "", "", 2233., 411833., 533.731, 2.894, 7712., 9.995, 0., 3856., 
  "samples tested", "", "", "", "", "", "", "", "", "", 69.91, 771612., 
  21.188, 28.6, 4.885, 2.977, 8708.597, 1.5, 217.066, 9.75, "", "", 79.807, 
  1.7, 71.78, 0.654}, {"BTN", "Asia", "Bhutan", "2021-01-23", 854., 3., 
  1.714, 1., 0., 0., 1106.774, 3.888, 2.222, 1.296, 0., 0., 0.49, "", "", "", 
  "", "", "", "", "", 3594., 415427., 538.388, 4.658, 7167., 9.288, 0., 
  4181.4, "samples tested", "", "", "", "", "", "", "", "", "", 69.91, 
  771612., 21.188, 28.6, 4.885, 2.977, 8708.597, 1.5, 217.066, 9.75, "", "", 
  79.807, 1.7, 71.78, 0.654}, {"BTN", "Asia", "Bhutan", "2021-01-24", 855., 
  1., 1.857, 1., 0., 0., 1108.07, 1.296, 2.407, 1.296, 0., 0., 0.48, "", "", 
  "", "", "", "", "", "", 4767., 420194., 544.566, 6.178, 6492., 8.414, 0., 
  3496., "samples tested", "", "", "", "", "", "", "", "", "", 69.91, 
  771612., 21.188, 28.6, 4.885, 2.977, 8708.597, 1.5, 217.066, 9.75, "", "", 
  79.807, 1.7, 71.78, 0.654}, {"BTN", "Asia", "Bhutan", "2021-01-25", 856., 
  1., 1.857, 1., 0., 0., 1109.366, 1.296, 2.407, 1.296, 0., 0., 0.48, "", "", 
  "", "", "", "", "", "", 5107., 425301., 551.185, 6.619, 5104., 6.615, 0., 
  2748.5, "samples tested", "", "", "", "", "", "", "", "", "", 69.91, 
  771612., 21.188, 28.6, 4.885, 2.977, 8708.597, 1.5, 217.066, 9.75, "", "", 
  79.807, 1.7, 71.78, 0.654}, {"BTN", "Asia", "Bhutan", "2021-01-26", 856., 
  0., 1.143, 1., 0., 0., 1109.366, 0., 1.481, 1.296, 0., 0., 0.47, "", "", 
  "", "", "", "", "", "", 9772., 435073., 563.849, 12.664, 4349., 5.636, 0., 
  3804.9, "samples tested", "", "", "", "", "", "", "", "", "", 69.91, 
  771612., 21.188, 28.6, 4.885, 2.977, 8708.597, 1.5, 217.066, 9.75, "", "", 
  79.807, 1.7, 71.78, 0.654}, {"BTN", "Asia", "Bhutan", "2021-01-27", 856., 
  0., 0.857, 1., 0., 0., 1109.366, 0., 1.111, 1.296, 0., 0., 0.46, "", "", 
  "", "", "", "", "", "", 8388., 443461., 574.72, 10.871, 5131., 6.65, 0., 
  5987.2, "samples tested", "", "", "", "", "", "", "", "", "", 69.91, 
  771612., 21.188, 28.6, 4.885, 2.977, 8708.597, 1.5, 217.066, 9.75, "", "", 
  79.807, 1.7, 71.78, 0.654}, {"BTN", "Asia", "Bhutan", "2021-01-28", 857., 
  1., 1., 1., 0., 0., 1110.662, 1.296, 1.296, 1.296, 0., 0., 0.46, "", "", 
  "", "", "", "", "", "", 11232., 454693., 589.277, 14.557, 6442., 8.349, 0., 
  6442., "samples tested", "", "", "", "", "", "", "", "", "", 69.91, 
  771612., 21.188, 28.6, 4.885, 2.977, 8708.597, 1.5, 217.066, 9.75, "", "", 
  79.807, 1.7, 71.78, 0.654}, {"BTN", "Asia", "Bhutan", "2021-01-29", 858., 
  1., 1., 1., 0., 0., 1111.958, 1.296, 1.296, 1.296, 0., 0., 0.46, "", "", 
  "", "", "", "", "", "", 10721., 465414., 603.171, 13.894, 7654., 9.919, 0., 
  7654., "samples tested", "", "", "", "", "", "", "", "", "", 69.91, 
  771612., 21.188, 28.6, 4.885, 2.977, 8708.597, 1.5, 217.066, 9.75, "", "", 
  79.807, 1.7, 71.78, 0.654}, {"BTN", "Asia", "Bhutan", "2021-01-30", 858., 
  0., 0.571, 1., 0., 0., 1111.958, 0., 0.741, 1.296, 0., 0., 0.46, "", "", 
  "", "", "", "", "", "", 6709., 472123., 611.866, 8.695, 8099., 10.496, 0., 
  14183.9, "samples tested", "", "", "", "", "", "", "", "", "", 69.91, 
  771612., 21.188, 28.6, 4.885, 2.977, 8708.597, 1.5, 217.066, 9.75, "", "", 
  79.807, 1.7, 71.78, 0.654}, {"BTN", "Asia", "Bhutan", "2021-01-31", 859., 
  1., 0.571, 1., 0., 0., 1113.254, 1.296, 0.741, 1.296, 0., 0., 0.47, "", "", 
  "", "", "", "", "", "", 2401., 474524., 614.977, 3.112, 7761., 10.058, 0., 
  13591.9, "samples tested", "", "", "", "", "", "", "", "", "", 69.91, 
  771612., 21.188, 28.6, 4.885, 2.977, 8708.597, 1.5, 217.066, 9.75, "", "", 
  79.807, 1.7, 71.78, 0.654}, {"BTN", "Asia", "Bhutan", "2021-02-01", 859., 
  0., 0.429, 1., 0., 0., 1113.254, 0., 0.555, 1.296, 0., 0., 0.47, "", "", 
  "", "", "", "", "", "", 730., 475254., 615.924, 0.946, 7136., 9.248, 0., 
  16634., "samples tested", "", "", "", "", "", "", "", "", "", 43.06, 
  771612., 21.188, 28.6, 4.885, 2.977, 8708.597, 1.5, 217.066, 9.75, "", "", 
  79.807, 1.7, 71.78, 0.654}, {"BTN", "Asia", "Bhutan", "2021-02-02", 859., 
  0., 0.429, 1., 0., 0., 1113.254, 0., 0.555, 1.296, 0., 0., 0.48, "", "", 
  "", "", "", "", "", "", 1824., 477078., 618.287, 2.364, 6001., 7.777, 0., 
  13988.3, "samples tested", "", "", "", "", "", "", "", "", "", 43.06, 
  771612., 21.188, 28.6, 4.885, 2.977, 8708.597, 1.5, 217.066, 9.75, "", "", 
  79.807, 1.7, 71.78, 0.654}, {"BTN", "Asia", "Bhutan", "2021-02-03", 859., 
  0., 0.429, 1., 0., 0., 1113.254, 0., 0.555, 1.296, 0., 0., 0.49, "", "", 
  "", "", "", "", "", "", 2402., 479480., 621.4, 3.113, 5146., 6.669, 0., 
  11995.3, "samples tested", "", "", "", "", "", "", "", "", "", 43.06, 
  771612., 21.188, 28.6, 4.885, 2.977, 8708.597, 1.5, 217.066, 9.75, "", "", 
  79.807, 1.7, 71.78, 0.654}, {"BTN", "Asia", "Bhutan", "2021-02-04", 859., 
  0., 0.286, 1., 0., 0., 1113.254, 0., 0.37, 1.296, 0., 0., 0.5, "", "", "", 
  "", "", "", "", "", 2108., 481588., 624.132, 2.732, 3842., 4.979, 0., 
  13433.6, "samples tested", "", "", "", "", "", "", "", "", "", 43.06, 
  771612., 21.188, 28.6, 4.885, 2.977, 8708.597, 1.5, 217.066, 9.75, "", "", 
  79.807, 1.7, 71.78, 0.654}, {"BTN", "Asia", "Bhutan", "2021-02-05", 861., 
  2., 0.429, 1., 0., 0., 1115.846, 2.592, 0.555, 1.296, 0., 0., 0.51, "", "", 
  "", "", "", "", "", "", 2427., 484015., 627.278, 3.145, 2657., 3.443, 0., 
  6193.5, "samples tested", "", "", "", "", "", "", "", "", "", 43.06, 
  771612., 21.188, 28.6, 4.885, 2.977, 8708.597, 1.5, 217.066, 9.75, "", "", 
  79.807, 1.7, 71.78, 0.654}, {"BTN", "Asia", "Bhutan", "2021-02-06", 861., 
  0., 0.429, 1., 0., 0., 1115.846, 0., 0.555, 1.296, 0., 0., 0.52, "", "", 
  "", "", "", "", "", "", 1908., 485923., 629.75, 2.473, 1971., 2.554, 0., 
  4594.4, "samples tested", "", "", "", "", "", "", "", "", "", 43.06, 
  771612., 21.188, 28.6, 4.885, 2.977, 8708.597, 1.5, 217.066, 9.75, "", "", 
  79.807, 1.7, 71.78, 0.654}, {"BTN", "Asia", "Bhutan", "2021-02-07", 861., 
  0., 0.286, 1., 0., 0., 1115.846, 0., 0.37, 1.296, 0., 0., 0.53, "", "", "", 
  "", "", "", "", "", 1239., 487162., 631.356, 1.606, 1805., 2.339, 0., 
  6311.2, "samples tested", "", "", "", "", "", "", "", "", "", 43.06, 
  771612., 21.188, 28.6, 4.885, 2.977, 8708.597, 1.5, 217.066, 9.75, "", "", 
  79.807, 1.7, 71.78, 0.654}, {"BTN", "Asia", "Bhutan", "2021-02-08", 861., 
  0., 0.286, 1., 0., 0., 1115.846, 0., 0.37, 1.296, 0., 0., 0.54, "", "", "", 
  "", "", "", "", "", 1119., 488281., 632.806, 1.45, 1861., 2.412, 0., 6507., 
  "samples tested", "", "", "", "", "", "", "", "", "", 43.06, 771612., 
  21.188, 28.6, 4.885, 2.977, 8708.597, 1.5, 217.066, 9.75, "", "", 79.807, 
  1.7, 71.78, 0.654}, {"BTN", "Asia", "Bhutan", "2021-02-09", 861., 0., 
  0.286, 1., 0., 0., 1115.846, 0., 0.37, 1.296, 0., 0., 0.56, "", "", "", "", 
  "", "", "", "", 2180., 490461., 635.632, 2.825, 1912., 2.478, 0., 6685.3, 
  "samples tested", "", "", "", "", "", "", "", "", "", 43.06, 771612., 
  21.188, 28.6, 4.885, 2.977, 8708.597, 1.5, 217.066, 9.75, "", "", 79.807, 
  1.7, 71.78, 0.654}, {"BTN", "Asia", "Bhutan", "2021-02-10", 861., 0., 
  0.286, 1., 0., 0., 1115.846, 0., 0.37, 1.296, 0., 0., 0.58, "", "", "", "", 
  "", "", "", "", 1876., 492337., 638.063, 2.431, 1837., 2.381, 0., 6423.1, 
  "samples tested", "", "", "", "", "", "", "", "", "", 43.06, 771612., 
  21.188, 28.6, 4.885, 2.977, 8708.597, 1.5, 217.066, 9.75, "", "", 79.807, 
  1.7, 71.78, 0.654}, {"BTN", "Asia", "Bhutan", "2021-02-11", 861., 0., 
  0.286, 1., 0., 0., 1115.846, 0., 0.37, 1.296, 0., 0., 0.61, "", "", "", "", 
  "", "", "", "", 2416., 494753., 641.194, 3.131, 1881., 2.438, 0., 6576.9, 
  "samples tested", "", "", "", "", "", "", "", "", "", 43.06, 771612., 
  21.188, 28.6, 4.885, 2.977, 8708.597, 1.5, 217.066, 9.75, "", "", 79.807, 
  1.7, 71.78, 0.654}, {"BTN", "Asia", "Bhutan", "2021-02-12", 863., 2., 
  0.286, 1., 0., 0., 1118.438, 2.592, 0.37, 1.296, 0., 0., 0.64, "", "", "", 
  "", "", "", "", "", 2105., 496858., 643.922, 2.728, 1835., 2.378, 0., 
  6416.1, "samples tested", "", "", "", "", "", "", "", "", "", 43.06, 
  771612., 21.188, 28.6, 4.885, 2.977, 8708.597, 1.5, 217.066, 9.75, "", "", 
  79.807, 1.7, 71.78, 0.654}, {"BTN", "Asia", "Bhutan", "2021-02-13", 863., 
  0., 0.286, 1., 0., 0., 1118.438, 0., 0.37, 1.296, 0., 0., 0.63, "", "", "", 
  "", "", "", "", "", 905., 497763., 645.095, 1.173, 1691., 2.192, 0., 
  5912.6, "samples tested", "", "", "", "", "", "", "", "", "", 43.06, 
  771612., 21.188, 28.6, 4.885, 2.977, 8708.597, 1.5, 217.066, 9.75, "", "", 
  79.807, 1.7, 71.78, 0.654}, {"BTN", "Asia", "Bhutan", "2021-02-14", 864., 
  1., 0.429, 1., 0., 0., 1119.734, 1.296, 0.555, 1.296, 0., 0., 0.63, "", "", 
  "", "", "", "", "", "", 1098., 498861., 646.518, 1.423, 1671., 2.166, 0., 
  3895.1, "samples tested", "", "", "", "", "", "", "", "", "", 43.06, 
  771612., 21.188, 28.6, 4.885, 2.977, 8708.597, 1.5, 217.066, 9.75, "", "", 
  79.807, 1.7, 71.78, 0.654}, {"BTN", "Asia", "Bhutan", "2021-02-15", 866., 
  2., 0.714, 1., 0., 0., 1122.326, 2.592, 0.926, 1.296, 0., 0., 0.62, "", "", 
  "", "", "", "", "", "", 883., 499744., 647.662, 1.144, 1638., 2.123, 0., 
  2294.1, "samples tested", "", "", "", "", "", "", "", "", "", 43.06, 
  771612., 21.188, 28.6, 4.885, 2.977, 8708.597, 1.5, 217.066, 9.75, "", "", 
  79.807, 1.7, 71.78, 0.654}, {"BTN", "Asia", "Bhutan", "2021-02-16", 866., 
  0., 0.714, 1., 0., 0., 1122.326, 0., 0.926, 1.296, 0., 0., 0.59, "", "", 
  "", "", "", "", "", "", 2072., 501816., 650.348, 2.685, 1622., 2.102, 0., 
  2271.7, "samples tested", "", "", "", "", "", "", "", "", "", 43.06, 
  771612., 21.188, 28.6, 4.885, 2.977, 8708.597, 1.5, 217.066, 9.75, "", "", 
  79.807, 1.7, 71.78, 0.654}, {"BTN", "Asia", "Bhutan", "2021-02-17", 866., 
  0., 0.714, 1., 0., 0., 1122.326, 0., 0.926, 1.296, 0., 0., 0.56, "", "", 
  "", "", "", "", "", "", 3221., 505037., 654.522, 4.174, 1814., 2.351, 0., 
  2540.6, "samples tested", "", "", "", "", "", "", "", "", "", 43.06, 
  771612., 21.188, 28.6, 4.885, 2.977, 8708.597, 1.5, 217.066, 9.75, "", "", 
  79.807, 1.7, 71.78, 0.654}, {"BTN", "Asia", "Bhutan", "2021-02-18", 866., 
  0., 0.714, 1., 0., 0., 1122.326, 0., 0.926, 1.296, 0., 0., 0.53, "", "", 
  "", "", "", "", "", "", 2349., 507386., 657.566, 3.044, 1805., 2.339, 0., 
  2528., "samples tested", "", "", "", "", "", "", "", "", "", 43.06, 
  771612., 21.188, 28.6, 4.885, 2.977, 8708.597, 1.5, 217.066, 9.75, "", "", 
  79.807, 1.7, 71.78, 0.654}, {"BTN", "Asia", "Bhutan", "2021-02-19", 866., 
  0., 0.429, 1., 0., 0., 1122.326, 0., 0.555, 1.296, 0., 0., 0.51, "", "", 
  "", "", "", "", "", "", 2451., 509837., 660.743, 3.176, 1854., 2.403, 0., 
  4321.7, "samples tested", "", "", "", "", "", "", "", "", "", 43.06, 
  771612., 21.188, 28.6, 4.885, 2.977, 8708.597, 1.5, 217.066, 9.75, "", "", 
  79.807, 1.7, 71.78, 0.654}, {"BTN", "Asia", "Bhutan", "2021-02-20", 866., 
  0., 0.429, 1., 0., 0., 1122.326, 0., 0.555, 1.296, 0., 0., 0.49, "", "", 
  "", "", "", "", "", "", 2621., 512458., 664.139, 3.397, 2099., 2.72, 0., 
  4892.8, "samples tested", "", "", "", "", "", "", "", "", "", 43.06, 
  771612., 21.188, 28.6, 4.885, 2.977, 8708.597, 1.5, 217.066, 9.75, "", "", 
  79.807, 1.7, 71.78, 0.654}, {"BTN", "Asia", "Bhutan", "2021-02-21", 866., 
  0., 0.286, 1., 0., 0., 1122.326, 0., 0.37, 1.296, 0., 0., 0.49, "", "", "", 
  "", "", "", "", "", 2418., 514876., 667.273, 3.134, 2288., 2.965, 0., 
  8000., "samples tested", "", "", "", "", "", "", "", "", "", 43.06, 
  771612., 21.188, 28.6, 4.885, 2.977, 8708.597, 1.5, 217.066, 9.75, "", "", 
  79.807, 1.7, 71.78, 0.654}, {"BTN", "Asia", "Bhutan", "2021-02-22", 866., 
  0., 0., 1., 0., 0., 1122.326, 0., 0., 1.296, 0., 0., 0.48, "", "", "", "", 
  "", "", "", "", 933., 515809., 668.482, 1.209, 2295., 2.974, 0., "", 
  "samples tested", "", "", "", "", "", "", "", "", "", 43.06, 771612., 
  21.188, 28.6, 4.885, 2.977, 8708.597, 1.5, 217.066, 9.75, "", "", 79.807, 
  1.7, 71.78, 0.654}, {"BTN", "Asia", "Bhutan", "2021-02-23", 867., 1., 
  0.143, 1., 0., 0., 1123.622, 1.296, 0.185, 1.296, 0., 0., 0.48, "", "", "", 
  "", "", "", "", "", 714., 516523., 669.408, 0.925, 2101., 2.723, 0., 
  14692.3, "samples tested", "", "", "", "", "", "", "", "", "", 43.06, 
  771612., 21.188, 28.6, 4.885, 2.977, 8708.597, 1.5, 217.066, 9.75, "", "", 
  79.807, 1.7, 71.78, 0.654}, {"BTN", "Asia", "Bhutan", "2021-02-24", 867., 
  0., 0.143, 1., 0., 0., 1123.622, 0., 0.185, 1.296, 0., 0., 0.45, "", "", 
  "", "", "", "", "", "", 1066., 517589., 670.789, 1.382, 1793., 2.324, 0., 
  12538.5, "samples tested", "", "", "", "", "", "", "", "", "", 43.06, 
  771612., 21.188, 28.6, 4.885, 2.977, 8708.597, 1.5, 217.066, 9.75, "", "", 
  79.807, 1.7, 71.78, 0.654}, {"BTN", "Asia", "Bhutan", "2021-02-25", 867., 
  0., 0.143, 1., 0., 0., 1123.622, 0., 0.185, 1.296, 0., 0., 0.42, "", "", 
  "", "", "", "", "", "", 3024., 520613., 674.708, 3.919, 1890., 2.449, 0., 
  13216.8, "samples tested", "", "", "", "", "", "", "", "", "", 43.06, 
  771612., 21.188, 28.6, 4.885, 2.977, 8708.597, 1.5, 217.066, 9.75, "", "", 
  79.807, 1.7, 71.78, 0.654}, {"BTN", "Asia", "Bhutan", "2021-02-26", 867., 
  0., 0.143, 1., 0., 0., 1123.622, 0., 0.185, 1.296, 0., 0., 0.39, "", "", 
  "", "", "", "", "", "", 2817., 523430., 678.359, 3.651, 1942., 2.517, 0., 
  13580.4, "samples tested", "", "", "", "", "", "", "", "", "", 43.06, 
  771612., 21.188, 28.6, 4.885, 2.977, 8708.597, 1.5, 217.066, 9.75, "", "", 
  79.807, 1.7, 71.78, 0.654}, {"BTN", "Asia", "Bhutan", "2021-02-27", 867., 
  0., 0.143, 1., 0., 0., 1123.622, 0., 0.185, 1.296, 0., 0., 0.37, "", "", 
  "", "", "", "", "", "", 2606., 526036., 681.736, 3.377, 1940., 2.514, 0., 
  13566.4, "samples tested", "", "", "", "", "", "", "", "", "", 43.06, 
  771612., 21.188, 28.6, 4.885, 2.977, 8708.597, 1.5, 217.066, 9.75, "", "", 
  79.807, 1.7, 71.78, 0.654}, {"BTN", "Asia", "Bhutan", "2021-02-28", 867., 
  0., 0.143, 1., 0., 0., 1123.622, 0., 0.185, 1.296, 0., 0., 0.36, "", "", 
  "", "", "", "", "", "", 2610., 528646., 685.119, 3.383, 1967., 2.549, 0., 
  13755.2, "samples tested", "", "", "", "", "", "", "", "", "", 43.06, 
  771612., 21.188, 28.6, 4.885, 2.977, 8708.597, 1.5, 217.066, 9.75, "", "", 
  79.807, 1.7, 71.78, 0.654}, {"BTN", "Asia", "Bhutan", "2021-03-01", 867., 
  0., 0.143, 1., 0., 0., 1123.622, 0., 0.185, 1.296, 0., 0., 0.34, "", "", 
  "", "", "", "", "", "", 1038., 529684., 686.464, 1.345, 1982., 2.569, 0., 
  13860.1, "samples tested", "", "", "", "", "", "", "", "", "", 43.06, 
  771612., 21.188, 28.6, 4.885, 2.977, 8708.597, 1.5, 217.066, 9.75, "", "", 
  79.807, 1.7, 71.78, 0.654}, {"BTN", "Asia", "Bhutan", "2021-03-02", 867., 
  0., 0., 1., 0., 0., 1123.622, 0., 0., 1.296, 0., 0., 0.33, "", "", "", "", 
  "", "", "", "", 3124., 532808., 690.513, 4.049, 2326., 3.014, 0., "", 
  "samples tested", "", "", "", "", "", "", "", "", "", 39.35, 771612., 
  21.188, 28.6, 4.885, 2.977, 8708.597, 1.5, 217.066, 9.75, "", "", 79.807, 
  1.7, 71.78, 0.654}, {"BTN", "Asia", "Bhutan", "2021-03-03", 867., 0., 0., 
  1., 0., 0., 1123.622, 0., 0., 1.296, 0., 0., 0.32, "", "", "", "", "", "", 
  "", "", 3360., 536168., 694.867, 4.355, 2654., 3.44, 0., "", 
  "samples tested", "", "", "", "", "", "", "", "", "", 39.35, 771612., 
  21.188, 28.6, 4.885, 2.977, 8708.597, 1.5, 217.066, 9.75, "", "", 79.807, 
  1.7, 71.78, 0.654}, {"BTN", "Asia", "Bhutan", "2021-03-04", 867., 0., 0., 
  1., 0., 0., 1123.622, 0., 0., 1.296, 0., 0., 0.32, "", "", "", "", "", "", 
  "", "", 2895., 539063., 698.619, 3.752, 2636., 3.416, 0., "", 
  "samples tested", "", "", "", "", "", "", "", "", "", 39.35, 771612., 
  21.188, 28.6, 4.885, 2.977, 8708.597, 1.5, 217.066, 9.75, "", "", 79.807, 
  1.7, 71.78, 0.654}, {"BTN", "Asia", "Bhutan", "2021-03-05", 867., 0., 0., 
  1., 0., 0., 1123.622, 0., 0., 1.296, 0., 0., 0.31, "", "", "", "", "", "", 
  "", "", 3152., 542215., 702.704, 4.085, 2684., 3.478, 0., "", 
  "samples tested", "", "", "", "", "", "", "", "", "", 39.35, 771612., 
  21.188, 28.6, 4.885, 2.977, 8708.597, 1.5, 217.066, 9.75, "", "", 79.807, 
  1.7, 71.78, 0.654}, {"BTN", "Asia", "Bhutan", "2021-03-06", 868., 1., 
  0.143, 1., 0., 0., 1124.918, 1.296, 0.185, 1.296, 0., 0., 0.31, "", "", "", 
  "", "", "", "", "", 2563., 544778., 706.026, 3.322, 2677., 3.469, 0., 
  18720.3, "samples tested", "", "", "", "", "", "", "", "", "", 39.35, 
  771612., 21.188, 28.6, 4.885, 2.977, 8708.597, 1.5, 217.066, 9.75, "", "", 
  79.807, 1.7, 71.78, 0.654}, {"BTN", "Asia", "Bhutan", "2021-03-07", 868., 
  0., 0.143, 1., 0., 0., 1124.918, 0., 0.185, 1.296, 0., 0., 0.31, "", "", 
  "", "", "", "", "", "", 2347., 547125., 709.068, 3.042, 2640., 3.421, 0., 
  18461.5, "samples tested", "", "", "", "", "", "", "", "", "", 39.35, 
  771612., 21.188, 28.6, 4.885, 2.977, 8708.597, 1.5, 217.066, 9.75, "", "", 
  79.807, 1.7, 71.78, 0.654}, {"BTN", "Asia", "Bhutan", "2021-03-08", 868., 
  0., 0.143, 1., 0., 0., 1124.918, 0., 0.185, 1.296, 0., 0., 0.31, "", "", 
  "", "", "", "", "", "", 1120., 548245., 710.519, 1.452, 2652., 3.437, 0., 
  18545.5, "samples tested", "", "", "", "", "", "", "", "", "", 39.35, 
  771612., 21.188, 28.6, 4.885, 2.977, 8708.597, 1.5, 217.066, 9.75, "", "", 
  79.807, 1.7, 71.78, 0.654}, {"BTN", "Asia", "Bhutan", "2021-03-09", 868., 
  0., 0.143, 1., 0., 0., 1124.918, 0., 0.185, 1.296, 0., 0., 0.31, "", "", 
  "", "", "", "", "", "", 2373., 550618., 713.594, 3.075, 2544., 3.297, 0., 
  17790.2, "samples tested", "", "", "", "", "", "", "", "", "", 39.35, 
  771612., 21.188, 28.6, 4.885, 2.977, 8708.597, 1.5, 217.066, 9.75, "", "", 
  79.807, 1.7, 71.78, 0.654}, {"BTN", "Asia", "Bhutan", "2021-03-10", 868., 
  0., 0.143, 1., 0., 0., 1124.918, 0., 0.185, 1.296, 0., 0., 0.32, "", "", 
  "", "", "", "", "", "", 2467., 553085., 716.792, 3.197, 2417., 3.132, 0., 
  16902.1, "samples tested", "", "", "", "", "", "", "", "", "", 39.35, 
  771612., 21.188, 28.6, 4.885, 2.977, 8708.597, 1.5, 217.066, 9.75, "", "", 
  79.807, 1.7, 71.78, 0.654}, {"BTN", "Asia", "Bhutan", "2021-03-11", 868., 
  0., 0.143, 1., 0., 0., 1124.918, 0., 0.185, 1.296, 0., 0., 0.32, "", "", 
  "", "", "", "", "", "", 1688., 554773., 718.979, 2.188, 2244., 2.908, 0., 
  15692.3, "samples tested", "", "", "", "", "", "", "", "", "", 39.35, 
  771612., 21.188, 28.6, 4.885, 2.977, 8708.597, 1.5, 217.066, 9.75, "", "", 
  79.807, 1.7, 71.78, 0.654}, {"BTN", "Asia", "Bhutan", "2021-03-12", 868., 
  0., 0.143, 1., 0., 0., 1124.918, 0., 0.185, 1.296, 0., 0., 0.33, "", "", 
  "", "", "", "", "", "", 2568., 557341., 722.307, 3.328, 2161., 2.801, 0., 
  15111.9, "samples tested", "", "", "", "", "", "", "", "", "", 39.35, 
  771612., 21.188, 28.6, 4.885, 2.977, 8708.597, 1.5, 217.066, 9.75, "", "", 
  79.807, 1.7, 71.78, 0.654}, {"BTN", "Asia", "Bhutan", "2021-03-13", 868., 
  0., 0., 1., 0., 0., 1124.918, 0., 0., 1.296, 0., 0., 0.34, "", "", "", "", 
  "", "", "", "", 2301., 559642., 725.289, 2.982, 2123., 2.751, 0., "", 
  "samples tested", "", "", "", "", "", "", "", "", "", 39.35, 771612., 
  21.188, 28.6, 4.885, 2.977, 8708.597, 1.5, 217.066, 9.75, "", "", 79.807, 
  1.7, 71.78, 0.654}, {"BTN", "Asia", "Bhutan", "2021-03-14", 868., 0., 0., 
  1., 0., 0., 1124.918, 0., 0., 1.296, 0., 0., 0.35, "", "", "", "", "", "", 
  "", "", 2726., 562368., 728.822, 3.533, 2178., 2.823, 0., "", 
  "samples tested", "", "", "", "", "", "", "", "", "", 39.35, 771612., 
  21.188, 28.6, 4.885, 2.977, 8708.597, 1.5, 217.066, 9.75, "", "", 79.807, 
  1.7, 71.78, 0.654}, {"BTN", "Asia", "Bhutan", "2021-03-15", 868., 0., 0., 
  1., 0., 0., 1124.918, 0., 0., 1.296, 0., 0., 0.37, "", "", "", "", "", "", 
  "", "", 1387., 563755., 730.62, 1.798, 2216., 2.872, 0., "", 
  "samples tested", "", "", "", "", "", "", "", "", "", 39.35, 771612., 
  21.188, 28.6, 4.885, 2.977, 8708.597, 1.5, 217.066, 9.75, "", "", 79.807, 
  1.7, 71.78, 0.654}, {"BTN", "Asia", "Bhutan", "2021-03-16", 868., 0., 0., 
  1., 0., 0., 1124.918, 0., 0., 1.296, 0., 0., 0.39, "", "", "", "", "", "", 
  "", "", 2273., 566028., 733.566, 2.946, 2201., 2.852, 0., "", 
  "samples tested", "", "", "", "", "", "", "", "", "", 39.35, 771612., 
  21.188, 28.6, 4.885, 2.977, 8708.597, 1.5, 217.066, 9.75, "", "", 79.807, 
  1.7, 71.78, 0.654}, {"BTN", "Asia", "Bhutan", "2021-03-17", 868., 0., 0., 
  1., 0., 0., 1124.918, 0., 0., 1.296, 0., 0., 0.41, "", "", "", "", "", "", 
  "", "", 2131., 568159., 736.327, 2.762, 2153., 2.79, 0., "", 
  "samples tested", "", "", "", "", "", "", "", "", "", 39.35, 771612., 
  21.188, 28.6, 4.885, 2.977, 8708.597, 1.5, 217.066, 9.75, "", "", 79.807, 
  1.7, 71.78, 0.654}, {"BTN", "Asia", "Bhutan", "2021-03-18", 868., 0., 0., 
  1., 0., 0., 1124.918, 0., 0., 1.296, 0., 0., 0.44, "", "", "", "", "", "", 
  "", "", 2432., 570591., 739.479, 3.152, 2260., 2.929, 0., "", 
  "samples tested", "", "", "", "", "", "", "", "", "", 39.35, 771612., 
  21.188, 28.6, 4.885, 2.977, 8708.597, 1.5, 217.066, 9.75, "", "", 79.807, 
  1.7, 71.78, 0.654}, {"BTN", "Asia", "Bhutan", "2021-03-19", 868., 0., 0., 
  1., 0., 0., 1124.918, 0., 0., 1.296, 0., 0., 0.46, "", "", "", "", "", "", 
  "", "", 2674., 573265., 742.945, 3.465, 2275., 2.948, 0., "", 
  "samples tested", "", "", "", "", "", "", "", "", "", 39.35, 771612., 
  21.188, 28.6, 4.885, 2.977, 8708.597, 1.5, 217.066, 9.75, "", "", 79.807, 
  1.7, 71.78, 0.654}, {"BTN", "Asia", "Bhutan", "2021-03-20", 869., 1., 
  0.143, 1., 0., 0., 1126.214, 1.296, 0.185, 1.296, 0., 0., 0.5, "", "", "", 
  "", "", "", "", "", 2475., 575740., 746.152, 3.208, 2300., 2.981, 0., 
  16083.9, "samples tested", "", "", "", "", "", "", "", "", "", 39.35, 
  771612., 21.188, 28.6, 4.885, 2.977, 8708.597, 1.5, 217.066, 9.75, "", "", 
  79.807, 1.7, 71.78, 0.654}, {"BTN", "Asia", "Bhutan", "2021-03-21", 869., 
  0., 0.143, 1., 0., 0., 1126.214, 0., 0.185, 1.296, 0., 0., 0.53, "", "", 
  "", "", "", "", "", "", 2475., 578215., 749.36, 3.208, 2264., 2.934, 0., 
  15832.2, "samples tested", "", "", "", "", "", "", "", "", "", 39.35, 
  771612., 21.188, 28.6, 4.885, 2.977, 8708.597, 1.5, 217.066, 9.75, "", "", 
  79.807, 1.7, 71.78, 0.654}, {"BTN", "Asia", "Bhutan", "2021-03-22", 869., 
  0., 0.143, 1., 0., 0., 1126.214, 0., 0.185, 1.296, 0., 0., 0.57, "", "", 
  "", "", "", "", "", "", 802., 579017., 750.399, 1.039, 2180., 2.825, 0., 
  15244.8, "samples tested", "", "", "", "", "", "", "", "", "", 39.35, 
  771612., 21.188, 28.6, 4.885, 2.977, 8708.597, 1.5, 217.066, 9.75, "", "", 
  79.807, 1.7, 71.78, 0.654}, {"BTN", "Asia", "Bhutan", "2021-03-23", 869., 
  0., 0.143, 1., 0., 0., 1126.214, 0., 0.185, 1.296, 0., 0., 0.6, "", "", "", 
  "", "", "", "", "", 1050., 580067., 751.76, 1.361, 2006., 2.6, 0., 14028., 
  "samples tested", "", "", "", "", "", "", "", "", "", 39.35, 771612., 
  21.188, 28.6, 4.885, 2.977, 8708.597, 1.5, 217.066, 9.75, "", "", 79.807, 
  1.7, 71.78, 0.654}, {"BTN", "Asia", "Bhutan", "2021-03-24", 870., 1., 
  0.286, 1., 0., 0., 1127.51, 1.296, 0.37, 1.296, 0., 0., 0.65, "", "", "", 
  "", "", "", "", "", 2305., 582372., 754.747, 2.987, 2030., 2.631, 0., 
  7097.9, "samples tested", "", "", "", "", "", "", "", "", "", 39.35, 
  771612., 21.188, 28.6, 4.885, 2.977, 8708.597, 1.5, 217.066, 9.75, "", "", 
  79.807, 1.7, 71.78, 0.654}, {"BTN", "Asia", "Bhutan", "2021-03-25", 870., 
  0., 0.286, 1., 0., 0., 1127.51, 0., 0.37, 1.296, 0., 0., 0.69, "", "", "", 
  "", "", "", "", "", 1680., 584052., 756.924, 2.177, 1923., 2.492, 0., 
  6723.8, "samples tested", "", "", "", "", "", "", "", "", "", 39.35, 
  771612., 21.188, 28.6, 4.885, 2.977, 8708.597, 1.5, 217.066, 9.75, "", "", 
  79.807, 1.7, 71.78, 0.654}, {"BTN", "Asia", "Bhutan", "2021-03-26", 870., 
  0., 0.286, 1., 0., 0., 1127.51, 0., 0.37, 1.296, 0., 0., 0.74, "", "", "", 
  "", "", "", "", "", 2445., 586497., 760.093, 3.169, 1890., 2.449, 0., 
  6608.4, "samples tested", 0., 0., "", "", "", 0., 0., "", "", 39.35, 
  771612., 21.188, 28.6, 4.885, 2.977, 8708.597, 1.5, 217.066, 9.75, "", "", 
  79.807, 1.7, 71.78, 0.654}, {"BTN", "Asia", "Bhutan", "2021-03-27", 871., 
  1., 0.286, 1., 0., 0., 1128.806, 1.296, 0.37, 1.296, 0., 0., 0.79, "", "", 
  "", "", "", "", "", "", "", "", "", "", 2310., 2.994, 0., 8076.9, 
  "samples tested", 85949., 85949., "", 85949., 85949., 11.14, 11.14, "", 
  111389., 72.22, 771612., 21.188, 28.6, 4.885, 2.977, 8708.597, 1.5, 
  217.066, 9.75, "", "", 79.807, 1.7, 71.78, 0.654}, 
 {"BTN", "Asia", "Bhutan", "2021-03-28", 872., 1., 0.429, 1., 0., 0., 
  1130.102, 1.296, 0.555, 1.296, 0., 0., 0.85, "", "", "", "", "", "", "", 
  "", "", "", "", "", 2730., 3.538, 0., 6363.6, "samples tested", 183271., 
  183271., "", 97322., 91636., 23.75, 23.75, "", 118759., 72.22, 771612., 
  21.188, 28.6, 4.885, 2.977, 8708.597, 1.5, 217.066, 9.75, "", "", 79.807, 
  1.7, 71.78, 0.654}, {"BTN", "Asia", "Bhutan", "2021-03-29", 872., 0., 
  0.429, 1., 0., 0., 1130.102, 0., 0.555, 1.296, 0., 0., 0.88, "", "", "", 
  "", "", "", "", "", "", "", "", "", 3388., 4.391, 0., 7897.4, 
  "samples tested", 274703., 274703., "", 91432., 91568., 35.6, 35.6, "", 
  118671., 72.22, 771612., 21.188, 28.6, 4.885, 2.977, 8708.597, 1.5, 
  217.066, 9.75, "", "", 79.807, 1.7, 71.78, 0.654}, 
 {"BTN", "Asia", "Bhutan", "2021-03-30", 872., 0., 0.429, 1., 0., 0., 
  1130.102, 0., 0.555, 1.296, 0., 0., 0.92, "", "", "", "", "", "", "", "", 
  "", "", "", "", 4012., 5.2, 0., 9352., "samples tested", 340917., 340917., 
  "", 66214., 85229., 44.18, 44.18, "", 110456., 72.22, 771612., 21.188, 
  28.6, 4.885, 2.977, 8708.597, 1.5, 217.066, 9.75, "", "", 79.807, 1.7, 
  71.78, 0.654}, {"BTN", "Asia", "Bhutan", "2021-03-31", 873., 1., 0.429, 1., 
  0., 0., 1131.398, 1.296, 0.555, 1.296, 0., 0., 0.96, "", "", "", "", "", 
  "", "", "", "", "", "", "", 4456., 5.775, 0., 10386.9, "samples tested", 
  394765., 394765., "", 53848., 78953., 51.16, 51.16, "", 102322., 72.22, 
  771612., 21.188, 28.6, 4.885, 2.977, 8708.597, 1.5, 217.066, 9.75, "", "", 
  79.807, 1.7, 71.78, 0.654}, {"BTN", "Asia", "Bhutan", "2021-04-01", 886., 
  13., 2.286, 1., 0., 0., 1148.245, 16.848, 2.962, 1.296, 0., 0., 0.99, "", 
  "", "", "", "", "", "", "", "", "", "", "", 4989., 6.466, 0., 2182.4, 
  "samples tested", 434837., 434837., "", 40072., 72473., 56.35, 56.35, "", 
  93924., 72.22, 771612., 21.188, 28.6, 4.885, 2.977, 8708.597, 1.5, 217.066, 
  9.75, "", "", 79.807, 1.7, 71.78, 0.654}, {"BTN", "Asia", "Bhutan", 
  "2021-04-02", 889., 3., 2.714, 1., 0., 0., 1152.133, 3.888, 3.518, 1.296, 
  0., 0., 1.01, "", "", "", "", "", "", "", "", "", "", "", "", 5413., 7.015, 
  0.001, 1994.5, "samples tested", 453595., 453595., "", 18758., 64799., 
  58.79, 58.79, "", 83979., 72.22, 771612., 21.188, 28.6, 4.885, 2.977, 
  8708.597, 1.5, 217.066, 9.75, "", "", 79.807, 1.7, 71.78, 0.654}, 
 {"BTN", "Asia", "Bhutan", "2021-04-03", 891., 2., 2.857, 1., 0., 0., 
  1154.725, 2.592, 3.703, 1.296, 0., 0., 1.04, "", "", "", "", "", "", "", 
  "", "", "", "", "", 5413., 7.015, 0.001, 1894.6, "samples tested", 459752., 
  459752., "", 6157., 53400., 59.58, 59.58, "", 69206., 72.22, 771612., 
  21.188, 28.6, 4.885, 2.977, 8708.597, 1.5, 217.066, 9.75, "", "", 79.807, 
  1.7, 71.78, 0.654}, {"BTN", "Asia", "Bhutan", "2021-04-04", 891., 0., 
  2.714, 1., 0., 0., 1154.725, 0., 3.518, 1.296, 0., 0., 1.07, "", "", "", 
  "", "", "", "", "", "", "", "", "", 5413., 7.015, 0.001, 1994.5, 
  "samples tested", 466811., 466811., "", 7059., 40506., 60.5, 60.5, "", 
  52495., 72.22, 771612., 21.188, 28.6, 4.885, 2.977, 8708.597, 1.5, 217.066, 
  9.75, "", "", 79.807, 1.7, 71.78, 0.654}, {"BTN", "Asia", "Bhutan", 
  "2021-04-05", 891., 0., 2.714, 1., 0., 0., 1154.725, 0., 3.518, 1.296, 0., 
  0., 1.11, "", "", "", "", "", "", "", "", "", 640628., 830.246, "", 5413., 
  7.015, 0.001, 1994.5, "samples tested", 468297., 468297., "", 1486., 
  27656., 60.69, 60.69, "", 35842., 72.22, 771612., 21.188, 28.6, 4.885, 
  2.977, 8708.597, 1.5, 217.066, 9.75, "", "", 79.807, 1.7, 71.78, 0.654}, 
 {"BTN", "Asia", "Bhutan", "2021-04-06", 896., 5., 3.429, 1., 0., 0., 
  1161.205, 6.48, 4.443, 1.296, 0., 0., 1.15, "", "", "", "", "", "", "", "", 
  1293., 641921., 831.922, 1.676, 4825., 6.253, 0.001, 1407.1, 
  "samples tested", 469664., 469664., "", 1367., 18392., 60.87, 60.87, "", 
  23836., 72.22, 771612., 21.188, 28.6, 4.885, 2.977, 8708.597, 1.5, 217.066, 
  9.75, "", "", 79.807, 1.7, 71.78, 0.654}, {"BTN", "Asia", "Bhutan", 
  "2021-04-07", 900., 4., 3.857, 1., 0., 0., 1166.389, 5.184, 4.999, 1.296, 
  0., 0., 1.18, "", "", "", "", "", "", "", "", 2253., 644174., 834.842, 
  2.92, 4373., 5.667, 0.001, 1133.8, "samples tested", 470976., 470976., "", 
  1312., 10887., 61.04, 61.04, "", 14109., 72.22, 771612., 21.188, 28.6, 
  4.885, 2.977, 8708.597, 1.5, 217.066, 9.75, "", "", 79.807, 1.7, 71.78, 
  0.654}, {"BTN", "Asia", "Bhutan", "2021-04-08", 900., 0., 2., 1., 0., 0., 
  1166.389, 0., 2.592, 1.296, 0., 0., 1.21, "", "", "", "", "", "", "", "", 
  1648., 645822., 836.978, 2.136, 3835., 4.97, 0.001, 1917.5, 
  "samples tested", 472139., 472139., "", 1163., 5329., 61.19, 61.19, "", 
  6906., 72.22, 771612., 21.188, 28.6, 4.885, 2.977, 8708.597, 1.5, 217.066, 
  9.75, "", "", 79.807, 1.7, 71.78, 0.654}, {"BTN", "Asia", "Bhutan", 
  "2021-04-09", 906., 6., 2.429, 1., 0., 0., 1174.165, 7.776, 3.147, 1.296, 
  0., 0., 1.24, "", "", "", "", "", "", "", "", 1437., 647259., 838.84, 
  1.862, 3267., 4.234, 0.001, 1345., "samples tested", 473393., 473393., "", 
  1254., 2828., 61.35, 61.35, "", 3665., 72.22, 771612., 21.188, 28.6, 4.885, 
  2.977, 8708.597, 1.5, 217.066, 9.75, "", "", 79.807, 1.7, 71.78, 0.654}, 
 {"BTN", "Asia", "Bhutan", "2021-04-10", 910., 4., 2.714, 1., 0., 0., 
  1179.349, 5.184, 3.518, 1.296, 0., 0., 1.26, "", "", "", "", "", "", "", 
  "", 2800., 650059., 842.469, 3.629, 2894., 3.751, 0.001, 1066.3, 
  "samples tested", 474175., 474175., "", 782., 2060., 61.45, 61.45, "", 
  2670., 72.22, 771612., 21.188, 28.6, 4.885, 2.977, 8708.597, 1.5, 217.066, 
  9.75, "", "", 79.807, 1.7, 71.78, 0.654}, {"BTN", "Asia", "Bhutan", 
  "2021-04-11", 918., 8., 3.857, 1., 0., 0., 1189.717, 10.368, 4.999, 1.296, 
  0., 0., 1.29, "", "", "", "", "", "", "", "", 1883., 651942., 844.909, 
  2.44, 2390., 3.097, 0.002, 619.7, "samples tested", 474303., 474303., "", 
  128., 1070., 61.47, 61.47, "", 1387., 72.22, 771612., 21.188, 28.6, 4.885, 
  2.977, 8708.597, 1.5, 217.066, 9.75, "", "", 79.807, 1.7, 71.78, 0.654}, 
 {"BTN", "Asia", "Bhutan", "2021-04-12", 921., 3., 4.286, 1., 0., 0., 
  1193.605, 3.888, 5.554, 1.296, 0., 0., 1.29, "", "", "", "", "", "", "", 
  "", 780., 652722., 845.92, 1.011, 1728., 2.239, 0.002, 403.2, 
  "samples tested", 475651., 475651., "", 1348., 1051., 61.64, 61.64, "", 
  1362., 66.67, 771612., 21.188, 28.6, 4.885, 2.977, 8708.597, 1.5, 217.066, 
  9.75, "", "", 79.807, 1.7, 71.78, 0.654}, {"BTN", "Asia", "Bhutan", 
  "2021-04-13", 927., 6., 4.429, 1., 0., 0., 1201.381, 7.776, 5.739, 1.296, 
  0., 0., 1.3, "", "", "", "", "", "", "", "", 1997., 654719., 848.508, 
  2.588, 1828., 2.369, 0.002, 412.7, "samples tested", 476740., 476740., "", 
  1089., 1011., 61.78, 61.78, "", 1310., 66.67, 771612., 21.188, 28.6, 4.885, 
  2.977, 8708.597, 1.5, 217.066, 9.75, "", "", 79.807, 1.7, 71.78, 0.654}, 
 {"BTN", "Asia", "Bhutan", "2021-04-14", 929., 2., 4.143, 1., 0., 0., 
  1203.973, 2.592, 5.369, 1.296, 0., 0., 1.31, "", "", "", "", "", "", "", 
  "", 2148., 656867., 851.292, 2.784, 1813., 2.35, 0.002, 437.6, 
  "samples tested", 477060., 477060., "", 320., 869., 61.83, 61.83, "", 
  1126., 66.67, 771612., 21.188, 28.6, 4.885, 2.977, 8708.597, 1.5, 217.066, 
  9.75, "", "", 79.807, 1.7, 71.78, 0.654}, {"BTN", "Asia", "Bhutan", 
  "2021-04-15", 934., 5., 4.857, 1., 0., 0., 1210.453, 6.48, 6.295, 1.296, 
  0., 0., 1.32, "", "", "", "", "", "", "", "", 1716., 658583., 853.516, 
  2.224, 1823., 2.363, 0.003, 375.3, "samples tested", 477631., 477631., "", 
  571., 785., 61.9, 61.9, "", 1017., 66.67, 771612., 21.188, 28.6, 4.885, 
  2.977, 8708.597, 1.5, 217.066, 9.75, "", "", 79.807, 1.7, 71.78, 0.654}, 
 {"BTN", "Asia", "Bhutan", "2021-04-16", 941., 7., 5., 1., 0., 0., 1219.525, 
  9.072, 6.48, 1.296, 0., 0., 1.33, "", "", "", "", "", "", "", "", 1559., 
  660142., 855.536, 2.02, 1840., 2.385, 0.003, 368., "samples tested", 
  478219., 478219., "", 588., 689., 61.98, 61.98, "", 893., 66.67, 771612., 
  21.188, 28.6, 4.885, 2.977, 8708.597, 1.5, 217.066, 9.75, "", "", 79.807, 
  1.7, 71.78, 0.654}, {"BTN", "Asia", "Bhutan", "2021-04-17", 952., 11., 6., 
  1., 0., 0., 1233.781, 14.256, 7.776, 1.296, 0., 0., 1.34, "", "", "", "", 
  "", "", "", "", 1808., 661950., 857.879, 2.343, 1699., 2.202, 0.004, 283.2, 
  "samples tested", 478495., 478495., "", 276., 617., 62.01, 62.01, "", 800., 
  66.67, 771612., 21.188, 28.6, 4.885, 2.977, 8708.597, 1.5, 217.066, 9.75, 
  "", "", 79.807, 1.7, 71.78, 0.654}, {"BTN", "Asia", "Bhutan", "2021-04-18", 
  957., 5., 5.571, 1., 0., 0., 1240.261, 6.48, 7.221, 1.296, 0., 0., 1.34, 
  "", "", "", "", "", "", "", "", 2763., 664713., 861.46, 3.581, 1824., 
  2.364, 0.003, 327.4, "samples tested", 478533., 478533., "", 38., 604., 
  62.02, 62.02, "", 783., 66.67, 771612., 21.188, 28.6, 4.885, 2.977, 
  8708.597, 1.5, 217.066, 9.75, "", "", 79.807, 1.7, 71.78, 0.654}, 
 {"BTN", "Asia", "Bhutan", "2021-04-19", 961., 4., 5.714, 1., 0., 0., 
  1245.445, 5.184, 7.406, 1.296, 0., 0., 1.35, "", "", "", "", "", "", "", 
  "", 3082., 667795., 865.454, 3.994, 2153., 2.79, 0.003, 376.8, 
  "samples tested", 478879., 478879., "", 346., 461., 62.06, 62.06, "", 597., 
  66.67, 771612., 21.188, 28.6, 4.885, 2.977, 8708.597, 1.5, 217.066, 9.75, 
  "", "", 79.807, 1.7, 71.78, 0.654}, {"BTN", "Asia", "Bhutan", "2021-04-20", 
  966., 5., 5.571, 1., 0., 0., 1251.925, 6.48, 7.221, 1.296, 0., 0., 1.36, 
  "", "", "", "", "", "", "", "", 6285., 674080., 873.6, 8.145, 2766., 3.585, 
  0.002, 496.5, "samples tested", 479032., 479032., "", 153., 327., 62.08, 
  62.08, "", 424., 69.91, 771612., 21.188, 28.6, 4.885, 2.977, 8708.597, 1.5, 
  217.066, 9.75, "", "", 79.807, 1.7, 71.78, 0.654}, 
 {"BTN", "Asia", "Bhutan", "2021-04-21", 986., 20., 8.143, 1., 0., 0., 
  1277.844, 25.92, 10.553, 1.296, 0., 0., 1.37, "", "", "", "", "", "", "", 
  "", 3327., 677407., 877.911, 4.312, 2934., 3.802, 0.003, 360.3, 
  "samples tested", 479333., 479333., "", 301., 325., 62.12, 62.12, "", 421., 
  69.91, 771612., 21.188, 28.6, 4.885, 2.977, 8708.597, 1.5, 217.066, 9.75, 
  "", "", 79.807, 1.7, 71.78, 0.654}, {"BTN", "Asia", "Bhutan", "2021-04-22", 
  992., 6., 8.286, 1., 0., 0., 1285.62, 7.776, 10.738, 1.296, 0., 0., 1.36, 
  "", "", "", "", "", "", "", "", 4130., 681537., 883.264, 5.352, 3279., 
  4.25, 0.003, 395.7, "samples tested", 479354., 479354., "", 21., 246., 
  62.12, 62.12, "", 319., 69.91, 771612., 21.188, 28.6, 4.885, 2.977, 
  8708.597, 1.5, 217.066, 9.75, "", "", 79.807, 1.7, 71.78, 0.654}, 
 {"BTN", "Asia", "Bhutan", "2021-04-23", 1008., 16., 9.571, 1., 0., 0., 
  1306.356, 20.736, 12.404, 1.296, 0., 0., 1.35, "", "", "", "", "", "", "", 
  "", 2244., 683781., 886.172, 2.908, 3377., 4.377, 0.003, 352.8, 
  "samples tested", 479495., 479495., "", 141., 182., 62.14, 62.14, "", 236., 
  69.91, 771612., 21.188, 28.6, 4.885, 2.977, 8708.597, 1.5, 217.066, 9.75, 
  "", "", 79.807, 1.7, 71.78, 0.654}, {"BTN", "Asia", "Bhutan", "2021-04-24", 
  1018., 10., 9.429, 1., 0., 0., 1319.316, 12.96, 12.219, 1.296, 0., 0., 
  1.34, "", "", "", "", "", "", "", "", 4307., 688088., 891.754, 5.582, 
  3734., 4.839, 0.003, 396., "samples tested", 479679., 479679., "", 184., 
  169., 62.17, 62.17, "", 219., 69.91, 771612., 21.188, 28.6, 4.885, 2.977, 
  8708.597, 1.5, 217.066, 9.75, "", "", 79.807, 1.7, 71.78, 0.654}, 
 {"BTN", "Asia", "Bhutan", "2021-04-25", 1022., 4., 9.286, 1., 0., 0., 
  1324.5, 5.184, 12.034, 1.296, 0., 0., 1.33, "", "", "", "", "", "", "", "", 
  3472., 691560., 896.254, 4.5, 3835., 4.97, 0.002, 413., "samples tested", 
  479686., 479686., "", 7., 165., 62.17, 62.17, "", 214., 69.91, 771612., 
  21.188, 28.6, 4.885, 2.977, 8708.597, 1.5, 217.066, 9.75, "", "", 79.807, 
  1.7, 71.78, 0.654}, {"BTN", "Asia", "Bhutan", "2021-04-26", 1026., 4., 
  9.286, 1., 0., 0., 1329.684, 5.184, 12.034, 1.296, 0., 0., 1.33, "", "", 
  "", "", "", "", "", "", 1617., 693177., 898.349, 2.096, 3626., 4.699, 
  0.003, 390.5, "samples tested", 480035., 480035., "", 349., 165., 62.21, 
  62.21, "", 214., 69.91, 771612., 21.188, 28.6, 4.885, 2.977, 8708.597, 1.5, 
  217.066, 9.75, "", "", 79.807, 1.7, 71.78, 0.654}, 
 {"BTN", "Asia", "Bhutan", "2021-04-27", 1053., 27., 12.429, 1., 0., 0., 
  1364.676, 34.992, 16.107, 1.296, 0., 0., 1.33, "", "", "", "", "", "", "", 
  "", 3177., 696354., 902.467, 4.117, 3182., 4.124, 0.004, 256., 
  "samples tested", 480181., 480181., "", 146., 164., 62.23, 62.23, "", 213., 
  69.91, 771612., 21.188, 28.6, 4.885, 2.977, 8708.597, 1.5, 217.066, 9.75, 
  "", "", 79.807, 1.7, 71.78, 0.654}, {"BTN", "Asia", "Bhutan", "2021-04-28", 
  1059., 6., 10.429, 1., 0., 0., 1372.451, 7.776, 13.515, 1.296, 0., 0., 
  1.31, "", "", "", "", "", "", "", "", 2206., 698560., 905.325, 2.859, 
  3022., 3.916, 0.003, 289.8, "samples tested", 480237., 480237., "", 56., 
  129., 62.24, 62.24, "", 167., 69.91, 771612., 21.188, 28.6, 4.885, 2.977, 
  8708.597, 1.5, 217.066, 9.75, "", "", 79.807, 1.7, 71.78, 0.654}, 
 {"BTN", "Asia", "Bhutan", "2021-04-29", 1066., 7., 10.571, 1., 0., 0., 
  1381.523, 9.072, 13.7, 1.296, 0., 0., 1.3, "", "", "", "", "", "", "", "", 
  861., 699421., 906.441, 1.116, 2555., 3.311, 0.004, 241.7, 
  "samples tested", 480330., 480330., "", 93., 139., 62.25, 62.25, "", 180., 
  69.91, 771612., 21.188, 28.6, 4.885, 2.977, 8708.597, 1.5, 217.066, 9.75, 
  "", "", 79.807, 1.7, 71.78, 0.654}, {"BTN", "Asia", "Bhutan", "2021-04-30", 
  1074., 8., 9.429, 1., 0., 0., 1391.891, 10.368, 12.219, 1.296, 0., 0., 
  1.29, "", "", "", "", "", "", "", "", 1733., 701154., 908.687, 2.246, 
  2482., 3.217, 0.004, 263.2, "samples tested", 480422., 480422., "", 92., 
  132., 62.26, 62.26, "", 171., 69.91, 771612., 21.188, 28.6, 4.885, 2.977, 
  8708.597, 1.5, 217.066, 9.75, "", "", 79.807, 1.7, 71.78, 0.654}, 
 {"BTN", "Asia", "Bhutan", "2021-05-01", 1106., 32., 12.571, 1., 0., 0., 
  1433.363, 41.472, 16.292, 1.296, 0., 0., 1.29, "", "", "", "", "", "", "", 
  "", 6251., 707405., 916.788, 8.101, 2760., 3.577, 0.005, 219.6, 
  "samples tested", 480498., 480498., "", 76., 117., 62.27, 62.27, "", 152., 
  69.91, 771612., 21.188, 28.6, 4.885, 2.977, 8708.597, 1.5, 217.066, 9.75, 
  "", "", 79.807, 1.7, 71.78, 0.654}, {"BTN", "Asia", "Bhutan", "2021-05-02", 
  1111., 5., 12.714, 1., 0., 0., 1439.843, 6.48, 16.478, 1.296, 0., 0., 1.27, 
  "", "", "", "", "", "", "", "", 4321., 711726., 922.388, 5.6, 2881., 3.734, 
  0.004, 226.6, "samples tested", 480498., 480498., "", 0., 116., 62.27, 
  62.27, "", 150., 69.91, 771612., 21.188, 28.6, 4.885, 2.977, 8708.597, 1.5, 
  217.066, 9.75, "", "", 79.807, 1.7, 71.78, 0.654}, 
 {"BTN", "Asia", "Bhutan", "2021-05-03", 1119., 8., 13.286, 1., 0., 0., 
  1450.211, 10.368, 17.218, 1.296, 0., 0., 1.26, "", "", "", "", "", "", "", 
  "", "", "", "", "", 2989., 3.874, 0.004, 225., "samples tested", "", "", 
  "", "", 89., "", "", "", 115., 69.91, 771612., 21.188, 28.6, 4.885, 2.977, 
  8708.597, 1.5, 217.066, 9.75, "", "", 79.807, 1.7, 71.78, 0.654}, 
 {"BTN", "Asia", "Bhutan", "2021-05-04", 1135., 16., 11.714, 1., 0., 0., 
  1470.947, 20.736, 15.182, 1.296, 0., 0., 1.25, "", "", "", "", "", "", "", 
  "", "", 716469., 928.535, "", 2874., 3.725, 0.004, 245.3, "samples tested", 
  480818., 480818., "", "", 91., 62.31, 62.31, "", 118., 69.91, 771612., 
  21.188, 28.6, 4.885, 2.977, 8708.597, 1.5, 217.066, 9.75, "", "", 79.807, 
  1.7, 71.78, 0.654}, {"BTN", "Asia", "Bhutan", "2021-05-05", 1144., 9., 
  12.143, 1., 0., 0., 1482.61, 11.664, 15.737, 1.296, 0., 0., 1.24, "", "", 
  "", "", "", "", "", "", 1804., 718273., 930.873, 2.338, 2816., 3.65, 0.004, 
  231.9, "samples tested", 480971., 480971., "", 153., 105., 62.33, 62.33, 
  "", 136., 69.91, 771612., 21.188, 28.6, 4.885, 2.977, 8708.597, 1.5, 
  217.066, 9.75, "", "", 79.807, 1.7, 71.78, 0.654}, 
 {"BTN", "Asia", "Bhutan", "2021-05-06", 1161., 17., 13.571, 1., 0., 0., 
  1504.642, 22.032, 17.588, 1.296, 0., 0., 1.23, "", "", "", "", "", "", "", 
  "", 1745., 720018., 933.135, 2.261, 2942., 3.813, 0.005, 216.8, 
  "samples tested", 481107., 481107., "", 136., 111., 62.35, 62.35, "", 144., 
  69.91, 771612., 21.188, 28.6, 4.885, 2.977, 8708.597, 1.5, 217.066, 9.75, 
  "", "", 79.807, 1.7, 71.78, 0.654}, {"BTN", "Asia", "Bhutan", "2021-05-07", 
  1190., 29., 16.571, 1., 0., 0., 1542.226, 37.584, 21.476, 1.296, 0., 0., 
  1.22, "", "", "", "", "", "", "", "", 1965., 721983., 935.681, 2.547, 
  2976., 3.857, 0.006, 179.6, "samples tested", 481400., 481400., "", 293., 
  140., 62.39, 62.39, "", 181., 69.91, 771612., 21.188, 28.6, 4.885, 2.977, 
  8708.597, 1.5, 217.066, 9.75, "", "", 79.807, 1.7, 71.78, 0.654}, 
 {"BTN", "Asia", "Bhutan", "2021-05-08", 1202., 12., 13.714, 1., 0., 0., 
  1557.778, 15.552, 17.774, 1.296, 0., 0., 1.21, "", "", "", "", "", "", "", 
  "", 2954., 724937., 939.51, 3.828, 2505., 3.246, 0.005, 182.7, 
  "samples tested", 481491., 481491., "", 91., 142., 62.4, 62.4, "", 184., 
  69.91, 771612., 21.188, 28.6, 4.885, 2.977, 8708.597, 1.5, 217.066, 9.75, 
  "", "", 79.807, 1.7, 71.78, 0.654}, {"BTN", "Asia", "Bhutan", "2021-05-09", 
  1221., 19., 15.714, 1., 0., 0., 1582.402, 24.624, 20.366, 1.296, 0., 0., 
  1.19, "", "", "", "", "", "", "", "", 2344., 727281., 942.548, 3.038, 
  2222., 2.88, 0.007, 141.4, "samples tested", "", "", "", "", 151., "", "", 
  "", 196., 69.91, 771612., 21.188, 28.6, 4.885, 2.977, 8708.597, 1.5, 
  217.066, 9.75, "", "", 79.807, 1.7, 71.78, 0.654}, 
 {"BTN", "Asia", "Bhutan", "2021-05-10", 1241., 20., 17.429, 1., 0., 0., 
  1608.321, 25.92, 22.587, 1.296, 0., 0., 1.18, "", "", "", "", "", "", "", 
  "", 1719., 729000., 944.775, 2.228, 2129., 2.759, 0.008, 122.2, 
  "samples tested", 481617., 481617., "", "", 137., 62.42, 62.42, "", 178., 
  69.91, 771612., 21.188, 28.6, 4.885, 2.977, 8708.597, 1.5, 217.066, 9.75, 
  "", "", 79.807, 1.7, 71.78, 0.654}, {"BTN", "Asia", "Bhutan", "2021-05-11", 
  1247., 6., 16., 1., 0., 0., 1616.097, 7.776, 20.736, 1.296, 0., 0., 1.16, 
  "", "", "", "", "", "", "", "", 2572., 731572., 948.109, 3.333, 2158., 
  2.797, 0.007, 134.9, "samples tested", 481768., 481768., "", 151., 136., 
  62.44, 62.44, "", 176., 71.3, 771612., 21.188, 28.6, 4.885, 2.977, 
  8708.597, 1.5, 217.066, 9.75, "", "", 79.807, 1.7, 71.78, 0.654}, 
 {"BTN", "Asia", "Bhutan", "2021-05-12", 1257., 10., 16.143, 1., 0., 0., 
  1629.057, 12.96, 20.921, 1.296, 0., 0., 1.14, "", "", "", "", "", "", "", 
  "", 2493., 734065., 951.34, 3.231, 2256., 2.924, 0.007, 139.8, 
  "samples tested", 481880., 481880., "", 112., 130., 62.45, 62.45, "", 168., 
  71.3, 771612., 21.188, 28.6, 4.885, 2.977, 8708.597, 1.5, 217.066, 9.75, 
  "", "", 79.807, 1.7, 71.78, 0.654}, {"BTN", "Asia", "Bhutan", "2021-05-13", 
  1263., 6., 14.571, 1., 0., 0., 1636.833, 7.776, 18.884, 1.296, 0., 0., 
  1.14, "", "", "", "", "", "", "", "", 2207., 736272., 954.2, 2.86, 2322., 
  3.009, 0.006, 159.4, "samples tested", "", "", "", "", 116., "", "", "", 
  150., 71.3, 771612., 21.188, 28.6, 4.885, 2.977, 8708.597, 1.5, 217.066, 
  9.75, "", "", 79.807, 1.7, 71.78, 0.654}, {"BTN", "Asia", "Bhutan", 
  "2021-05-14", 1276., 13., 12.286, 1., 0., 0., 1653.681, 16.848, 15.922, 
  1.296, 0., 0., 1.13, "", "", "", "", "", "", "", "", 2141., 738413., 
  956.974, 2.775, 2347., 3.042, 0.005, 191., "samples tested", 481953., 
  481953., "", "", 79., 62.46, 62.46, "", 102., 71.3, 771612., 21.188, 28.6, 
  4.885, 2.977, 8708.597, 1.5, 217.066, 9.75, "", "", 79.807, 1.7, 71.78, 
  0.654}, {"BTN", "Asia", "Bhutan", "2021-05-15", 1279., 3., 11., 1., 0., 0., 
  1657.569, 3.888, 14.256, 1.296, 0., 0., 1.13, "", "", "", "", "", "", "", 
  "", 3808., 742221., 961.91, 4.935, 2469., 3.2, 0.004, 224.5, 
  "samples tested", 482038., 482038., "", 85., 78., 62.47, 62.47, "", 101., 
  71.3, 771612., 21.188, 28.6, 4.885, 2.977, 8708.597, 1.5, 217.066, 9.75, 
  "", "", 79.807, 1.7, 71.78, 0.654}, {"BTN", "Asia", "Bhutan", "2021-05-16", 
  1286., 7., 9.286, 1., 0., 0., 1666.641, 9.072, 12.034, 1.296, 0., 0., 1.15, 
  "", "", "", "", "", "", "", "", 3604., 745825., 966.58, 4.671, 2649., 
  3.433, 0.004, 285.3, "samples tested", 482039., 482039., "", 1., 69., 
  62.47, 62.47, "", 89., 71.3, 771612., 21.188, 28.6, 4.885, 2.977, 8708.597, 
  1.5, 217.066, 9.75, "", "", 79.807, 1.7, 71.78, 0.654}, 
 {"BTN", "Asia", "Bhutan", "2021-05-17", 1296., 10., 7.857, 1., 0., 0., 
  1679.601, 12.96, 10.183, 1.296, 0., 0., 1.16, "", "", "", "", "", "", "", 
  "", 1089., 746914., 967.992, 1.411, 2559., 3.316, 0.003, 325.7, 
  "samples tested", 482128., 482128., "", 89., 73., 62.48, 62.48, "", 95., 
  71.3, 771612., 21.188, 28.6, 4.885, 2.977, 8708.597, 1.5, 217.066, 9.75, 
  "", "", 79.807, 1.7, 71.78, 0.654}, {"BTN", "Asia", "Bhutan", "2021-05-18", 
  1309., 13., 8.857, 1., 0., 0., 1696.448, 16.848, 11.479, 1.296, 0., 0., 
  1.17, "", "", "", "", "", "", "", "", 2765., 749679., 971.575, 3.583, 
  2587., 3.353, 0.003, 292.1, "samples tested", 482192., 482192., "", 64., 
  61., 62.49, 62.49, "", 79., 68.52, 771612., 21.188, 28.6, 4.885, 2.977, 
  8708.597, 1.5, 217.066, 9.75, "", "", 79.807, 1.7, 71.78, 0.654}, 
 {"BTN", "Asia", "Bhutan", "2021-05-19", 1322., 13., 9.286, 1., 0., 0., 
  1713.296, 16.848, 12.034, 1.296, 0., 0., 1.19, "", "", "", "", "", "", "", 
  "", "", "", "", "", 2835., 3.674, 0.003, 305.3, "samples tested", 482214., 
  482214., "", 22., 48., 62.49, 62.49, "", 62., 68.52, 771612., 21.188, 28.6, 
  4.885, 2.977, 8708.597, 1.5, 217.066, 9.75, "", "", 79.807, 1.7, 71.78, 
  0.654}, {"BTN", "Asia", "Bhutan", "2021-05-20", 1338., 16., 10.714, 1., 0., 
  0., 1734.032, 20.736, 13.886, 1.296, 0., 0., 1.2, "", "", "", "", "", "", 
  "", "", "", 758137., 982.537, "", 3124., 4.049, 0.003, 291.6, 
  "samples tested", 482308., 482308., "", 94., 56., 62.51, 62.51, "", 73., 
  68.52, 771612., 21.188, 28.6, 4.885, 2.977, 8708.597, 1.5, 217.066, 9.75, 
  "", "", 79.807, 1.7, 71.78, 0.654}, {"BTN", "Asia", "Bhutan", "2021-05-21", 
  1374., 36., 14., 1., 0., 0., 1780.688, 46.656, 18.144, 1.296, 0., 0., 1.21, 
  "", "", "", "", "", "", "", "", 2228., 760365., 985.424, 2.887, 3136., 
  4.064, 0.004, 224., "samples tested", 482449., 482449., "", 141., 71., 
  62.52, 62.52, "", 92., 68.52, 771612., 21.188, 28.6, 4.885, 2.977, 
  8708.597, 1.5, 217.066, 9.75, "", "", 79.807, 1.7, 71.78, 0.654}, 
 {"BTN", "Asia", "Bhutan", "2021-05-22", 1392., 18., 16.143, 1., 0., 0., 
  1804.015, 23.328, 20.921, 1.296, 0., 0., 1.21, "", "", "", "", "", "", "", 
  "", 4403., 764768., 991.13, 5.706, 3221., 4.174, 0.005, 199.5, 
  "samples tested", 482512., 482512., "", 63., 68., 62.53, 62.53, "", 88., 
  68.52, 771612., 21.188, 28.6, 4.885, 2.977, 8708.597, 1.5, 217.066, 9.75, 
  "", "", 79.807, 1.7, 71.78, 0.654}, {"BTN", "Asia", "Bhutan", "2021-05-23", 
  1394., 2., 15.429, 1., 0., 0., 1806.607, 2.592, 19.995, 1.296, 0., 0., 
  1.21, "", "", "", "", "", "", "", "", 4230., 768998., 996.612, 5.482, 
  3310., 4.29, 0.005, 214.5, "samples tested", "", "", "", "", 72., "", "", 
  "", 93., 68.52, 771612., 21.188, 28.6, 4.885, 2.977, 8708.597, 1.5, 
  217.066, 9.75, "", "", 79.807, 1.7, 71.78, 0.654}, 
 {"BTN", "Asia", "Bhutan", "2021-05-24", 1411., 17., 16.429, 1., 0., 0., 
  1828.639, 22.032, 21.291, 1.296, 0., 0., 1.21, "", "", "", "", "", "", "", 
  "", 3191., 772189., 1000.748, 4.135, 3611., 4.68, 0.005, 219.8, 
  "samples tested", 482578., 482578., "", "", 64., 62.54, 62.54, "", 83., 
  68.52, 771612., 21.188, 28.6, 4.885, 2.977, 8708.597, 1.5, 217.066, 9.75, 
  "", "", 79.807, 1.7, 71.78, 0.654}, {"BTN", "Asia", "Bhutan", "2021-05-25", 
  1423., 12., 16.286, 1., 0., 0., 1844.191, 15.552, 21.106, 1.296, 0., 0., 
  1.22, "", "", "", "", "", "", "", "", 2802., 774991., 1004.379, 3.631, 
  3616., 4.686, 0.005, 222., "samples tested", 482645., 482645., "", 67., 
  65., 62.55, 62.55, "", 84., 68.52, 771612., 21.188, 28.6, 4.885, 2.977, 
  8708.597, 1.5, 217.066, 9.75, "", "", 79.807, 1.7, 71.78, 0.654}, 
 {"BTN", "Asia", "Bhutan", "2021-05-26", 1464., 41., 20.286, 1., 0., 0., 
  1897.327, 53.136, 26.29, 1.296, 0., 0., 1.23, "", "", "", "", "", "", "", 
  "", "", "", "", "", 4696., 6.086, 0.004, 231.5, "samples tested", 482673., 
  482673., "", 28., 66., 62.55, 62.55, "", 86., 68.52, 771612., 21.188, 28.6, 
  4.885, 2.977, 8708.597, 1.5, 217.066, 9.75, "", "", 79.807, 1.7, 71.78, 
  0.654}, {"BTN", "Asia", "Bhutan", "2021-05-27", 1491., 27., 21.857, 1., 0., 
  0., 1932.318, 34.992, 28.327, 1.296, 0., 0., 1.22, "", "", "", "", "", "", 
  "", "", "", 798573., 1034.941, "", 5777., 7.487, 0.004, 264.3, 
  "samples tested", 482716., 482716., "", 43., 58., 62.56, 62.56, "", 75., 
  68.52, 771612., 21.188, 28.6, 4.885, 2.977, 8708.597, 1.5, 217.066, 9.75, 
  "", "", 79.807, 1.7, 71.78, 0.654}, {"BTN", "Asia", "Bhutan", "2021-05-28", 
  1503., 12., 18.429, 1., 0., 0., 1947.87, 15.552, 23.883, 1.296, 0., 0., 
  1.21, "", "", "", "", "", "", "", "", "", "", "", "", "", "", "", "", "", 
  "", "", "", "", "", "", "", "", "", 68.52, 771612., 21.188, 28.6, 4.885, 
  2.977, 8708.597, 1.5, 217.066, 9.75, "", "", 79.807, 1.7, 71.78, 0.654}, 
 {"BTN", "Asia", "Bhutan", "2021-05-29", 1603., 100., 30.143, 1., 0., 0., 
  2077.469, 129.599, 39.065, 1.296, 0., 0., 1.21, "", "", "", "", "", "", "", 
  "", "", "", "", "", "", "", "", "", "", "", "", "", "", "", "", "", "", "", 
  68.52, 771612., 21.188, 28.6, 4.885, 2.977, 8708.597, 1.5, 217.066, 9.75, 
  "", "", 79.807, 1.7, 71.78, 0.654}, {"BTN", "Asia", "Bhutan", "2021-05-30", 
  1612., 9., 31.143, 1., 0., 0., 2089.133, 11.664, 40.361, 1.296, 0., 0., 
  1.17, "", "", "", "", "", "", "", "", "", "", "", "", "", "", "", "", "", 
  "", "", "", "", "", "", "", "", "", 68.52, 771612., 21.188, 28.6, 4.885, 
  2.977, 8708.597, 1.5, 217.066, 9.75, "", "", 79.807, 1.7, 71.78, 0.654}, 
 {"BTN", "Asia", "Bhutan", "2021-05-31", 1620., 8., 29.857, 1., 0., 0., 
  2099.501, 10.368, 38.695, 1.296, 0., 0., 1.13, "", "", "", "", "", "", "", 
  "", "", "", "", "", "", "", "", "", "", "", "", "", "", "", "", "", "", "", 
  68.52, 771612., 21.188, 28.6, 4.885, 2.977, 8708.597, 1.5, 217.066, 9.75, 
  "", "", 79.807, 1.7, 71.78, 0.654}, {"BTN", "Asia", "Bhutan", "2021-06-01", 
  1632., 12., 29.857, 1., 0., 0., 2115.053, 15.552, 38.695, 1.296, 0., 0., 
  1.1, "", "", "", "", "", "", "", "", "", "", "", "", "", "", "", "", "", 
  "", "", "", "", "", "", "", "", "", "", 771612., 21.188, 28.6, 4.885, 
  2.977, 8708.597, 1.5, 217.066, 9.75, "", "", 79.807, 1.7, 71.78, 0.654}, 
 {"BTN", "Asia", "Bhutan", "2021-06-02", 1639., 7., 25., 1., 0., 0., 
  2124.125, 9.072, 32.4, 1.296, 0., 0., 1.07, "", "", "", "", "", "", "", "", 
  "", "", "", "", "", "", "", "", "", "", "", "", "", "", "", "", "", "", "", 
  771612., 21.188, 28.6, 4.885, 2.977, 8708.597, 1.5, 217.066, 9.75, "", "", 
  79.807, 1.7, 71.78, 0.654}, {"BTN", "Asia", "Bhutan", "2021-06-03", 1654., 
  15., 23.286, 1., 0., 0., 2143.564, 19.44, 30.178, 1.296, 0., 0., 1.06, "", 
  "", "", "", "", "", "", "", "", "", "", "", "", "", "", "", "", "", "", "", 
  "", "", "", "", "", "", "", 771612., 21.188, 28.6, 4.885, 2.977, 8708.597, 
  1.5, 217.066, 9.75, "", "", 79.807, 1.7, 71.78, 0.654}, 
 {"BTN", "Asia", "Bhutan", "2021-06-04", 1669., 15., 23.714, 1., 0., 0., 
  2163.004, 19.44, 30.733, 1.296, 0., 0., 1.04, "", "", "", "", "", "", "", 
  "", "", "", "", "", "", "", "", "", "", "", "", "", "", "", "", "", "", "", 
  "", 771612., 21.188, 28.6, 4.885, 2.977, 8708.597, 1.5, 217.066, 9.75, "", 
  "", 79.807, 1.7, 71.78, 0.654}, {"BTN", "Asia", "Bhutan", "2021-06-05", 
  1682., 13., 11.286, 1., 0., 0., 2179.852, 16.848, 14.626, 1.296, 0., 0., 
  1.03, "", "", "", "", "", "", "", "", "", "", "", "", "", "", "", "", "", 
  "", "", "", "", "", "", "", "", "", "", 771612., 21.188, 28.6, 4.885, 
  2.977, 8708.597, 1.5, 217.066, 9.75, "", "", 79.807, 1.7, 71.78, 0.654}, 
 {"BTN", "Asia", "Bhutan", "2021-06-06", 1687., 5., 10.714, 1., 0., 0., 
  2186.332, 6.48, 13.886, 1.296, 0., 0., 1.03, "", "", "", "", "", "", "", 
  "", "", "", "", "", "", "", "", "", "", "", "", "", "", "", "", "", "", "", 
  "", 771612., 21.188, 28.6, 4.885, 2.977, 8708.597, 1.5, 217.066, 9.75, "", 
  "", 79.807, 1.7, 71.78, 0.654}, {"BTN", "Asia", "Bhutan", "2021-06-07", 
  1703., 16., 11.857, 1., 0., 0., 2207.068, 20.736, 15.367, 1.296, 0., 0., 
  "", "", "", "", "", "", "", "", "", "", "", "", "", "", "", "", "", "", "", 
  "", "", "", "", "", "", "", "", "", 771612., 21.188, 28.6, 4.885, 2.977, 
  8708.597, 1.5, 217.066, 9.75, "", "", 79.807, 1.7, 71.78, 0.654}, 
 {"BOL", "South America", "Bolivia", "2020-03-11", 2., 2., "", "", "", "", 
  0.171, 0.171, "", "", "", "", "", "", "", "", "", "", "", "", "", "", "", 
  "", "", "", "", "", "", "", "", "", "", "", "", "", "", "", "", 5.56, 
  1.1673029*^7, 10.202, 25.4, 6.704, 4.393, 6885.829, 7.1, 204.299, 6.89, "", 
  "", 25.383, 1.1, 71.51, 0.718}, {"BOL", "South America", "Bolivia", 
  "2020-03-12", 2., 0., "", "", "", "", 0.171, 0., "", "", "", "", "", "", 
  "", "", "", "", "", "", "", "", "", "", "", "", "", "", "", "", "", "", "", 
  "", "", "", "", "", "", 30.56, 1.1673029*^7, 10.202, 25.4, 6.704, 4.393, 
  6885.829, 7.1, 204.299, 6.89, "", "", 25.383, 1.1, 71.51, 0.718}, 
 {"BOL", "South America", "Bolivia", "2020-03-13", 3., 1., "", "", "", "", 
  0.257, 0.086, "", "", "", "", "", "", "", "", "", "", "", "", "", "", "", 
  "", "", "", "", "", "", "", "", "", "", "", "", "", "", "", "", 44.44, 
  1.1673029*^7, 10.202, 25.4, 6.704, 4.393, 6885.829, 7.1, 204.299, 6.89, "", 
  "", 25.383, 1.1, 71.51, 0.718}, {"BOL", "South America", "Bolivia", 
  "2020-03-14", 10., 7., "", "", "", "", 0.857, 0.6, "", "", "", "", "", "", 
  "", "", "", "", "", "", "", "", 26., 0.002, "", "", "", "", "", 
  "tests performed", "", "", "", "", "", "", "", "", "", 44.44, 1.1673029*^7, 
  10.202, 25.4, 6.704, 4.393, 6885.829, 7.1, 204.299, 6.89, "", "", 25.383, 
  1.1, 71.51, 0.718}, {"BOL", "South America", "Bolivia", "2020-03-15", 10., 
  0., "", "", "", "", 0.857, 0., "", "", "", "", "", "", "", "", "", "", "", 
  "", "", 7., 33., 0.003, 0.001, "", "", "", "", "tests performed", "", "", 
  "", "", "", "", "", "", "", 44.44, 1.1673029*^7, 10.202, 25.4, 6.704, 
  4.393, 6885.829, 7.1, 204.299, 6.89, "", "", 25.383, 1.1, 71.51, 0.718}, 
 {"BOL", "South America", "Bolivia", "2020-03-16", 11., 1., 1.571, "", "", 
  0., 0.942, 0.086, 0.135, "", "", 0., "", "", "", "", "", "", "", "", "", 
  12., 45., 0.004, 0.001, "", "", "", "", "tests performed", "", "", "", "", 
  "", "", "", "", "", 52.78, 1.1673029*^7, 10.202, 25.4, 6.704, 4.393, 
  6885.829, 7.1, 204.299, 6.89, "", "", 25.383, 1.1, 71.51, 0.718}, 
 {"BOL", "South America", "Bolivia", "2020-03-17", 11., 0., 1.571, "", "", 
  0., 0.942, 0., 0.135, "", "", 0., "", "", "", "", "", "", "", "", "", 5., 
  50., 0.004, 0., "", "", "", "", "tests performed", "", "", "", "", "", "", 
  "", "", "", 68.52, 1.1673029*^7, 10.202, 25.4, 6.704, 4.393, 6885.829, 7.1, 
  204.299, 6.89, "", "", 25.383, 1.1, 71.51, 0.718}, 
 {"BOL", "South America", "Bolivia", "2020-03-18", 12., 1., 1.429, "", "", 
  0., 1.028, 0.086, 0.122, "", "", 0., "", "", "", "", "", "", "", "", "", 
  1., 51., 0.004, 0., "", "", "", "", "tests performed", "", "", "", "", "", 
  "", "", "", "", 75., 1.1673029*^7, 10.202, 25.4, 6.704, 4.393, 6885.829, 
  7.1, 204.299, 6.89, "", "", 25.383, 1.1, 71.51, 0.718}, 
 {"BOL", "South America", "Bolivia", "2020-03-19", 12., 0., 1.429, "", "", 
  0., 1.028, 0., 0.122, "", "", 0., "", "", "", "", "", "", "", "", "", 33., 
  84., 0.007, 0.003, "", "", "", "", "tests performed", "", "", "", "", "", 
  "", "", "", "", 75., 1.1673029*^7, 10.202, 25.4, 6.704, 4.393, 6885.829, 
  7.1, 204.299, 6.89, "", "", 25.383, 1.1, 71.51, 0.718}, 
 {"BOL", "South America", "Bolivia", "2020-03-20", 15., 3., 1.714, "", "", 
  0., 1.285, 0.257, 0.147, "", "", 0., "", "", "", "", "", "", "", "", "", 
  27., 111., 0.01, 0.002, "", "", "", "", "tests performed", "", "", "", "", 
  "", "", "", "", "", 75., 1.1673029*^7, 10.202, 25.4, 6.704, 4.393, 
  6885.829, 7.1, 204.299, 6.89, "", "", 25.383, 1.1, 71.51, 0.718}, 
 {"BOL", "South America", "Bolivia", "2020-03-21", 19., 4., 1.286, "", "", 
  0., 1.628, 0.343, 0.11, "", "", 0., "", "", "", "", "", "", "", "", "", "", 
  "", "", "", 20., 0.002, 0.064, 15.6, "tests performed", "", "", "", "", "", 
  "", "", "", "", 86.11, 1.1673029*^7, 10.202, 25.4, 6.704, 4.393, 6885.829, 
  7.1, 204.299, 6.89, "", "", 25.383, 1.1, 71.51, 0.718}, 
 {"BOL", "South America", "Bolivia", "2020-03-22", 24., 5., 2., "", "", 0., 
  2.056, 0.428, 0.171, "", "", 0., "", "", "", "", "", "", "", "", "", "", 
  228., 0.02, "", 28., 0.002, 0.071, 14., "tests performed", "", "", "", "", 
  "", "", "", "", "", 93.52, 1.1673029*^7, 10.202, 25.4, 6.704, 4.393, 
  6885.829, 7.1, 204.299, 6.89, "", "", 25.383, 1.1, 71.51, 0.718}, 
 {"BOL", "South America", "Bolivia", "2020-03-23", 27., 3., 2.286, "", "", 
  0., 2.313, 0.257, 0.196, "", "", 0., "", "", "", "", "", "", "", "", "", 
  45., 273., 0.023, 0.004, 33., 0.003, 0.069, 14.4, "tests performed", "", 
  "", "", "", "", "", "", "", "", 93.52, 1.1673029*^7, 10.202, 25.4, 6.704, 
  4.393, 6885.829, 7.1, 204.299, 6.89, "", "", 25.383, 1.1, 71.51, 0.718}, 
 {"BOL", "South America", "Bolivia", "2020-03-24", 29., 2., 2.571, "", "", 
  0., 2.484, 0.171, 0.22, "", "", 0., "", "", "", "", "", "", "", "", "", "", 
  "", "", "", 40., 0.003, 0.064, 15.6, "tests performed", "", "", "", "", "", 
  "", "", "", "", 93.52, 1.1673029*^7, 10.202, 25.4, 6.704, 4.393, 6885.829, 
  7.1, 204.299, 6.89, "", "", 25.383, 1.1, 71.51, 0.718}, 
 {"BOL", "South America", "Bolivia", "2020-03-25", 32., 3., 2.857, "", "", 
  0., 2.741, 0.257, 0.245, "", "", 0., "", "", "", "", "", "", "", "", "", 
  "", "", "", "", 48., 0.004, 0.06, 16.8, "tests performed", "", "", "", "", 
  "", "", "", "", "", 93.52, 1.1673029*^7, 10.202, 25.4, 6.704, 4.393, 
  6885.829, 7.1, 204.299, 6.89, "", "", 25.383, 1.1, 71.51, 0.718}, 
 {"BOL", "South America", "Bolivia", "2020-03-26", 43., 11., 4.429, "", "", 
  0., 3.684, 0.942, 0.379, "", "", 0., "", "", "", "", "", "", "", "", "", 
  "", 442., 0.038, "", 51., 0.004, 0.087, 11.5, "tests performed", "", "", 
  "", "", "", "", "", "", "", 93.52, 1.1673029*^7, 10.202, 25.4, 6.704, 
  4.393, 6885.829, 7.1, 204.299, 6.89, "", "", 25.383, 1.1, 71.51, 0.718}, 
 {"BOL", "South America", "Bolivia", "2020-03-27", 61., 18., 6.571, "", "", 
  0., 5.226, 1.542, 0.563, "", "", 0., "", "", "", "", "", "", "", "", "", 
  "", "", "", "", 56., 0.005, 0.117, 8.5, "tests performed", "", "", "", "", 
  "", "", "", "", "", 93.52, 1.1673029*^7, 10.202, 25.4, 6.704, 4.393, 
  6885.829, 7.1, 204.299, 6.89, "", "", 25.383, 1.1, 71.51, 0.718}, 
 {"BOL", "South America", "Bolivia", "2020-03-28", 74., 13., 7.857, "", "", 
  0., 6.339, 1.114, 0.673, "", "", 0., "", "", "", "", "", "", "", "", "", 
  "", "", "", "", 57., 0.005, 0.138, 7.3, "tests performed", "", "", "", "", 
  "", "", "", "", "", 93.52, 1.1673029*^7, 10.202, 25.4, 6.704, 4.393, 
  6885.829, 7.1, 204.299, 6.89, "", "", 25.383, 1.1, 71.51, 0.718}, 
 {"BOL", "South America", "Bolivia", "2020-03-29", 81., 7., 8.143, 1., 1., 
  0.143, 6.939, 0.6, 0.698, 0.086, 0.086, 0.012, "", "", "", "", "", "", "", 
  "", "", "", "", "", "", 58., 0.005, 0.14, 7.1, "tests performed", "", "", 
  "", "", "", "", "", "", "", 93.52, 1.1673029*^7, 10.202, 25.4, 6.704, 
  4.393, 6885.829, 7.1, 204.299, 6.89, "", "", 25.383, 1.1, 71.51, 0.718}, 
 {"BOL", "South America", "Bolivia", "2020-03-30", 97., 16., 10., 4., 3., 
  0.571, 8.31, 1.371, 0.857, 0.343, 0.257, 0.049, "", "", "", "", "", "", "", 
  "", "", "", 697., 0.06, "", 61., 0.005, 0.164, 6.1, "tests performed", "", 
  "", "", "", "", "", "", "", "", 93.52, 1.1673029*^7, 10.202, 25.4, 6.704, 
  4.393, 6885.829, 7.1, 204.299, 6.89, "", "", 25.383, 1.1, 71.51, 0.718}, 
 {"BOL", "South America", "Bolivia", "2020-03-31", 107., 10., 11.143, 6., 2., 
  0.857, 9.166, 0.857, 0.955, 0.514, 0.171, 0.073, "", "", "", "", "", "", 
  "", "", "", 82., 779., 0.067, 0.007, 64., 0.005, 0.174, 5.7, 
  "tests performed", "", "", "", "", "", "", "", "", "", 96.3, 1.1673029*^7, 
  10.202, 25.4, 6.704, 4.393, 6885.829, 7.1, 204.299, 6.89, "", "", 25.383, 
  1.1, 71.51, 0.718}, {"BOL", "South America", "Bolivia", "2020-04-01", 115., 
  8., 11.857, 7., 1., 1., 9.852, 0.685, 1.016, 0.6, 0.086, 0.086, 1.16, "", 
  "", "", "", "", "", "", "", 57., 836., 0.072, 0.005, 64., 0.005, 0.185, 
  5.4, "tests performed", "", "", "", "", "", "", "", "", "", 96.3, 
  1.1673029*^7, 10.202, 25.4, 6.704, 4.393, 6885.829, 7.1, 204.299, 6.89, "", 
  "", 25.383, 1.1, 71.51, 0.718}, {"BOL", "South America", "Bolivia", 
  "2020-04-02", 123., 8., 11.429, 8., 1., 1.143, 10.537, 0.685, 0.979, 0.685, 
  0.086, 0.098, 1.16, "", "", "", "", "", "", "", "", "", "", "", "", 76., 
  0.007, 0.15, 6.6, "tests performed", "", "", "", "", "", "", "", "", "", 
  96.3, 1.1673029*^7, 10.202, 25.4, 6.704, 4.393, 6885.829, 7.1, 204.299, 
  6.89, "", "", 25.383, 1.1, 71.51, 0.718}, {"BOL", "South America", 
  "Bolivia", "2020-04-03", 132., 9., 10.143, 9., 1., 1.286, 11.308, 0.771, 
  0.869, 0.771, 0.086, 0.11, 1.18, "", "", "", "", "", "", "", "", "", 1118., 
  0.096, "", 87., 0.007, 0.117, 8.6, "tests performed", "", "", "", "", "", 
  "", "", "", "", 96.3, 1.1673029*^7, 10.202, 25.4, 6.704, 4.393, 6885.829, 
  7.1, 204.299, 6.89, "", "", 25.383, 1.1, 71.51, 0.718}, 
 {"BOL", "South America", "Bolivia", "2020-04-04", 139., 7., 9.286, 10., 1., 
  1.429, 11.908, 0.6, 0.795, 0.857, 0.086, 0.122, 1.21, "", "", "", "", "", 
  "", "", "", "", "", "", "", 99., 0.008, 0.094, 10.7, "tests performed", "", 
  "", "", "", "", "", "", "", "", 96.3, 1.1673029*^7, 10.202, 25.4, 6.704, 
  4.393, 6885.829, 7.1, 204.299, 6.89, "", "", 25.383, 1.1, 71.51, 0.718}, 
 {"BOL", "South America", "Bolivia", "2020-04-05", 157., 18., 10.857, 10., 
  0., 1.286, 13.45, 1.542, 0.93, 0.857, 0., 0.11, 1.24, "", "", "", "", "", 
  "", "", "", "", "", "", "", 110., 0.009, 0.099, 10.1, "tests performed", 
  "", "", "", "", "", "", "", "", "", 96.3, 1.1673029*^7, 10.202, 25.4, 
  6.704, 4.393, 6885.829, 7.1, 204.299, 6.89, "", "", 25.383, 1.1, 71.51, 
  0.718}, {"BOL", "South America", "Bolivia", "2020-04-06", 183., 26., 
  12.286, 11., 1., 1., 15.677, 2.227, 1.052, 0.942, 0.086, 0.086, 1.27, "", 
  "", "", "", "", "", "", "", "", 1549., 0.133, "", 122., 0.01, 0.101, 9.9, 
  "tests performed", "", "", "", "", "", "", "", "", "", 96.3, 1.1673029*^7, 
  10.202, 25.4, 6.704, 4.393, 6885.829, 7.1, 204.299, 6.89, "", "", 25.383, 
  1.1, 71.51, 0.718}, {"BOL", "South America", "Bolivia", "2020-04-07", 194., 
  11., 12.429, 14., 3., 1.143, 16.62, 0.942, 1.065, 1.199, 0.257, 0.098, 
  1.29, "", "", "", "", "", "", "", "", 132., 1681., 0.144, 0.011, 129., 
  0.011, 0.096, 10.4, "tests performed", "", "", "", "", "", "", "", "", "", 
  96.3, 1.1673029*^7, 10.202, 25.4, 6.704, 4.393, 6885.829, 7.1, 204.299, 
  6.89, "", "", 25.383, 1.1, 71.51, 0.718}, {"BOL", "South America", 
  "Bolivia", "2020-04-08", 210., 16., 13.571, 15., 1., 1.143, 17.99, 1.371, 
  1.163, 1.285, 0.086, 0.098, 1.31, "", "", "", "", "", "", "", "", 194., 
  1875., 0.161, 0.017, 148., 0.013, 0.092, 10.9, "tests performed", "", "", 
  "", "", "", "", "", "", "", 96.3, 1.1673029*^7, 10.202, 25.4, 6.704, 4.393, 
  6885.829, 7.1, 204.299, 6.89, "", "", 25.383, 1.1, 71.51, 0.718}, 
 {"BOL", "South America", "Bolivia", "2020-04-09", 264., 54., 20.143, 18., 
  3., 1.429, 22.616, 4.626, 1.726, 1.542, 0.257, 0.122, 1.33, "", "", "", "", 
  "", "", "", "", 122., 1997., 0.171, 0.01, 146., 0.013, 0.138, 7.2, 
  "tests performed", "", "", "", "", "", "", "", "", "", 96.3, 1.1673029*^7, 
  10.202, 25.4, 6.704, 4.393, 6885.829, 7.1, 204.299, 6.89, "", "", 25.383, 
  1.1, 71.51, 0.718}, {"BOL", "South America", "Bolivia", "2020-04-10", 268., 
  4., 19.429, 19., 1., 1.429, 22.959, 0.343, 1.664, 1.628, 0.086, 0.122, 
  1.33, "", "", "", "", "", "", "", "", 188., 2185., 0.187, 0.016, 152., 
  0.013, 0.128, 7.8, "tests performed", "", "", "", "", "", "", "", "", "", 
  96.3, 1.1673029*^7, 10.202, 25.4, 6.704, 4.393, 6885.829, 7.1, 204.299, 
  6.89, "", "", 25.383, 1.1, 71.51, 0.718}, {"BOL", "South America", 
  "Bolivia", "2020-04-11", 275., 7., 19.429, 20., 1., 1.429, 23.559, 0.6, 
  1.664, 1.713, 0.086, 0.122, 1.34, "", "", "", "", "", "", "", "", 171., 
  2356., 0.202, 0.015, 156., 0.013, 0.125, 8., "tests performed", "", "", "", 
  "", "", "", "", "", "", 96.3, 1.1673029*^7, 10.202, 25.4, 6.704, 4.393, 
  6885.829, 7.1, 204.299, 6.89, "", "", 25.383, 1.1, 71.51, 0.718}, 
 {"BOL", "South America", "Bolivia", "2020-04-12", 300., 25., 20.429, 24., 
  4., 2., 25.7, 2.142, 1.75, 2.056, 0.343, 0.171, 1.36, "", "", "", "", "", 
  "", "", "", 172., 2528., 0.217, 0.015, 160., 0.014, 0.128, 7.8, 
  "tests performed", "", "", "", "", "", "", "", "", "", 96.3, 1.1673029*^7, 
  10.202, 25.4, 6.704, 4.393, 6885.829, 7.1, 204.299, 6.89, "", "", 25.383, 
  1.1, 71.51, 0.718}, {"BOL", "South America", "Bolivia", "2020-04-13", 330., 
  30., 21., 27., 3., 2.286, 28.27, 2.57, 1.799, 2.313, 0.257, 0.196, 1.38, 
  "", "", "", "", "", "", "", "", "", "", "", "", 168., 0.014, 0.125, 8., 
  "tests performed", "", "", "", "", "", "", "", "", "", 96.3, 1.1673029*^7, 
  10.202, 25.4, 6.704, 4.393, 6885.829, 7.1, 204.299, 6.89, "", "", 25.383, 
  1.1, 71.51, 0.718}, {"BOL", "South America", "Bolivia", "2020-04-14", 354., 
  24., 22.857, 28., 1., 2., 30.326, 2.056, 1.958, 2.399, 0.086, 0.171, 1.4, 
  "", "", "", "", "", "", "", "", "", 2919., 0.25, "", 177., 0.015, 0.129, 
  7.7, "tests performed", "", "", "", "", "", "", "", "", "", 96.3, 
  1.1673029*^7, 10.202, 25.4, 6.704, 4.393, 6885.829, 7.1, 204.299, 6.89, "", 
  "", 25.383, 1.1, 71.51, 0.718}, {"BOL", "South America", "Bolivia", 
  "2020-04-15", 397., 43., 26.714, 28., 0., 1.857, 34.01, 3.684, 2.289, 
  2.399, 0., 0.159, 1.41, "", "", "", "", "", "", "", "", 311., 3230., 0.277, 
  0.027, 194., 0.017, 0.138, 7.3, "tests performed", "", "", "", "", "", "", 
  "", "", "", 96.3, 1.1673029*^7, 10.202, 25.4, 6.704, 4.393, 6885.829, 7.1, 
  204.299, 6.89, "", "", 25.383, 1.1, 71.51, 0.718}, 
 {"BOL", "South America", "Bolivia", "2020-04-16", 441., 44., 25.286, 29., 
  1., 1.571, 37.779, 3.769, 2.166, 2.484, 0.086, 0.135, 1.41, "", "", "", "", 
  "", "", "", "", 189., 3419., 0.293, 0.016, 203., 0.017, 0.125, 8., 
  "tests performed", "", "", "", "", "", "", "", "", "", 96.3, 1.1673029*^7, 
  10.202, 25.4, 6.704, 4.393, 6885.829, 7.1, 204.299, 6.89, "", "", 25.383, 
  1.1, 71.51, 0.718}, {"BOL", "South America", "Bolivia", "2020-04-17", 465., 
  24., 28.143, 31., 2., 1.714, 39.835, 2.056, 2.411, 2.656, 0.171, 0.147, 
  1.42, "", "", "", "", "", "", "", "", 154., 3573., 0.306, 0.013, 198., 
  0.017, 0.142, 7., "tests performed", "", "", "", "", "", "", "", "", "", 
  96.3, 1.1673029*^7, 10.202, 25.4, 6.704, 4.393, 6885.829, 7.1, 204.299, 
  6.89, "", "", 25.383, 1.1, 71.51, 0.718}, {"BOL", "South America", 
  "Bolivia", "2020-04-18", 493., 28., 31.143, 31., 0., 1.571, 42.234, 2.399, 
  2.668, 2.656, 0., 0.135, 1.43, "", "", "", "", "", "", "", "", 350., 3923., 
  0.336, 0.03, 224., 0.019, 0.139, 7.2, "tests performed", "", "", "", "", 
  "", "", "", "", "", 96.3, 1.1673029*^7, 10.202, 25.4, 6.704, 4.393, 
  6885.829, 7.1, 204.299, 6.89, "", "", 25.383, 1.1, 71.51, 0.718}, 
 {"BOL", "South America", "Bolivia", "2020-04-19", 520., 27., 31.429, 32., 
  1., 1.143, 44.547, 2.313, 2.692, 2.741, 0.086, 0.098, 1.44, "", "", "", "", 
  "", "", "", "", 212., 4135., 0.354, 0.018, 230., 0.02, 0.137, 7.3, 
  "tests performed", "", "", "", "", "", "", "", "", "", 96.3, 1.1673029*^7, 
  10.202, 25.4, 6.704, 4.393, 6885.829, 7.1, 204.299, 6.89, "", "", 25.383, 
  1.1, 71.51, 0.718}, {"BOL", "South America", "Bolivia", "2020-04-20", 564., 
  44., 33.429, 33., 1., 0.857, 48.317, 3.769, 2.864, 2.827, 0.086, 0.073, 
  1.46, "", "", "", "", "", "", "", "", 163., 4298., 0.368, 0.014, 225., 
  0.019, 0.149, 6.7, "tests performed", "", "", "", "", "", "", "", "", "", 
  96.3, 1.1673029*^7, 10.202, 25.4, 6.704, 4.393, 6885.829, 7.1, 204.299, 
  6.89, "", "", 25.383, 1.1, 71.51, 0.718}, {"BOL", "South America", 
  "Bolivia", "2020-04-21", 598., 34., 34.857, 34., 1., 0.857, 51.229, 2.913, 
  2.986, 2.913, 0.086, 0.073, 1.48, "", "", "", "", "", "", "", "", 122., 
  4420., 0.379, 0.01, 214., 0.018, 0.163, 6.1, "tests performed", "", "", "", 
  "", "", "", "", "", "", 96.3, 1.1673029*^7, 10.202, 25.4, 6.704, 4.393, 
  6885.829, 7.1, 204.299, 6.89, "", "", 25.383, 1.1, 71.51, 0.718}, 
 {"BOL", "South America", "Bolivia", "2020-04-22", 609., 11., 30.286, 37., 
  3., 1.286, 52.172, 0.942, 2.595, 3.17, 0.257, 0.11, 1.49, "", "", "", "", 
  "", "", "", "", 435., 4855., 0.416, 0.037, 232., 0.02, 0.131, 7.7, 
  "tests performed", "", "", "", "", "", "", "", "", "", 96.3, 1.1673029*^7, 
  10.202, 25.4, 6.704, 4.393, 6885.829, 7.1, 204.299, 6.89, "", "", 25.383, 
  1.1, 71.51, 0.718}, {"BOL", "South America", "Bolivia", "2020-04-23", 703., 
  94., 37.429, 43., 6., 2., 60.224, 8.053, 3.206, 3.684, 0.514, 0.171, 1.52, 
  "", "", "", "", "", "", "", "", 140., 4995., 0.428, 0.012, 225., 0.019, 
  0.166, 6., "tests performed", "", "", "", "", "", "", "", "", "", 96.3, 
  1.1673029*^7, 10.202, 25.4, 6.704, 4.393, 6885.829, 7.1, 204.299, 6.89, "", 
  "", 25.383, 1.1, 71.51, 0.718}, {"BOL", "South America", "Bolivia", 
  "2020-04-24", 807., 104., 48.857, 44., 1., 1.857, 69.134, 8.909, 4.185, 
  3.769, 0.086, 0.159, 1.53, "", "", "", "", "", "", "", "", 302., 5297., 
  0.454, 0.026, 246., 0.021, 0.199, 5., "tests performed", "", "", "", "", 
  "", "", "", "", "", 96.3, 1.1673029*^7, 10.202, 25.4, 6.704, 4.393, 
  6885.829, 7.1, 204.299, 6.89, "", "", 25.383, 1.1, 71.51, 0.718}, 
 {"BOL", "South America", "Bolivia", "2020-04-25", 866., 59., 53.286, 46., 
  2., 2.143, 74.188, 5.054, 4.565, 3.941, 0.171, 0.184, 1.52, "", "", "", "", 
  "", "", "", "", 275., 5572., 0.477, 0.024, 236., 0.02, 0.226, 4.4, 
  "tests performed", "", "", "", "", "", "", "", "", "", 96.3, 1.1673029*^7, 
  10.202, 25.4, 6.704, 4.393, 6885.829, 7.1, 204.299, 6.89, "", "", 25.383, 
  1.1, 71.51, 0.718}, {"BOL", "South America", "Bolivia", "2020-04-26", 950., 
  84., 61.429, 50., 4., 2.571, 81.384, 7.196, 5.262, 4.283, 0.343, 0.22, 
  1.52, "", "", "", "", "", "", "", "", 219., 5791., 0.496, 0.019, 237., 
  0.02, 0.259, 3.9, "tests performed", "", "", "", "", "", "", "", "", "", 
  96.3, 1.1673029*^7, 10.202, 25.4, 6.704, 4.393, 6885.829, 7.1, 204.299, 
  6.89, "", "", 25.383, 1.1, 71.51, 0.718}, {"BOL", "South America", 
  "Bolivia", "2020-04-27", 1014., 64., 64.286, 53., 3., 2.857, 86.867, 5.483, 
  5.507, 4.54, 0.257, 0.245, 1.51, "", "", "", "", "", "", "", "", 197., 
  5988., 0.513, 0.017, 241., 0.021, 0.267, 3.7, "tests performed", "", "", 
  "", "", "", "", "", "", "", 96.3, 1.1673029*^7, 10.202, 25.4, 6.704, 4.393, 
  6885.829, 7.1, 204.299, 6.89, "", "", 25.383, 1.1, 71.51, 0.718}, 
 {"BOL", "South America", "Bolivia", "2020-04-28", 1053., 39., 65., 55., 2., 
  3., 90.208, 3.341, 5.568, 4.712, 0.171, 0.257, 1.5, "", "", "", "", "", "", 
  "", "", 133., 6121., 0.524, 0.011, 243., 0.021, 0.267, 3.7, 
  "tests performed", "", "", "", "", "", "", "", "", "", 96.3, 1.1673029*^7, 
  10.202, 25.4, 6.704, 4.393, 6885.829, 7.1, 204.299, 6.89, "", "", 25.383, 
  1.1, 71.51, 0.718}, {"BOL", "South America", "Bolivia", "2020-04-29", 
  1110., 57., 71.571, 59., 4., 3.143, 95.091, 4.883, 6.131, 5.054, 0.343, 
  0.269, 1.5, "", "", "", "", "", "", "", "", "", "", "", "", 212., 0.018, 
  0.338, 3., "tests performed", "", "", "", "", "", "", "", "", "", 96.3, 
  1.1673029*^7, 10.202, 25.4, 6.704, 4.393, 6885.829, 7.1, 204.299, 6.89, "", 
  "", 25.383, 1.1, 71.51, 0.718}, {"BOL", "South America", "Bolivia", 
  "2020-04-30", 1167., 57., 66.286, 62., 3., 2.714, 99.974, 4.883, 5.679, 
  5.311, 0.257, 0.233, 1.51, "", "", "", "", "", "", "", "", "", 6551., 
  0.561, "", 222., 0.019, 0.299, 3.3, "tests performed", "", "", "", "", "", 
  "", "", "", "", 96.3, 1.1673029*^7, 10.202, 25.4, 6.704, 4.393, 6885.829, 
  7.1, 204.299, 6.89, "", "", 25.383, 1.1, 71.51, 0.718}, 
 {"BOL", "South America", "Bolivia", "2020-05-01", 1229., 62., 60.286, 66., 
  4., 3.143, 105.285, 5.311, 5.165, 5.654, 0.343, 0.269, 1.53, "", "", "", 
  "", "", "", "", "", 424., 6975., 0.598, 0.036, 240., 0.021, 0.251, 4., 
  "tests performed", "", "", "", "", "", "", "", "", "", 96.3, 1.1673029*^7, 
  10.202, 25.4, 6.704, 4.393, 6885.829, 7.1, 204.299, 6.89, "", "", 25.383, 
  1.1, 71.51, 0.718}, {"BOL", "South America", "Bolivia", "2020-05-02", 
  1470., 241., 86.286, 71., 5., 3.571, 125.931, 20.646, 7.392, 6.082, 0.428, 
  0.306, 1.55, "", "", "", "", "", "", "", "", 676., 7651., 0.655, 0.058, 
  297., 0.025, 0.291, 3.4, "tests performed", "", "", "", "", "", "", "", "", 
  "", 96.3, 1.1673029*^7, 10.202, 25.4, 6.704, 4.393, 6885.829, 7.1, 204.299, 
  6.89, "", "", 25.383, 1.1, 71.51, 0.718}, {"BOL", "South America", 
  "Bolivia", "2020-05-03", 1594., 124., 92., 76., 5., 3.714, 136.554, 10.623, 
  7.881, 6.511, 0.428, 0.318, 1.54, "", "", "", "", "", "", "", "", 429., 
  8080., 0.692, 0.037, 327., 0.028, 0.281, 3.6, "tests performed", "", "", 
  "", "", "", "", "", "", "", 96.3, 1.1673029*^7, 10.202, 25.4, 6.704, 4.393, 
  6885.829, 7.1, 204.299, 6.89, "", "", 25.383, 1.1, 71.51, 0.718}, 
 {"BOL", "South America", "Bolivia", "2020-05-04", 1681., 87., 95.286, 82., 
  6., 4.143, 144.007, 7.453, 8.163, 7.025, 0.514, 0.355, 1.52, "", "", "", 
  "", "", "", "", "", 531., 8611., 0.738, 0.045, 375., 0.032, 0.254, 3.9, 
  "tests performed", "", "", "", "", "", "", "", "", "", 96.3, 1.1673029*^7, 
  10.202, 25.4, 6.704, 4.393, 6885.829, 7.1, 204.299, 6.89, "", "", 25.383, 
  1.1, 71.51, 0.718}, {"BOL", "South America", "Bolivia", "2020-05-05", 
  1802., 121., 107., 86., 4., 4.429, 154.373, 10.366, 9.166, 7.367, 0.343, 
  0.379, 1.51, "", "", "", "", "", "", "", "", 384., 8995., 0.771, 0.033, 
  411., 0.035, 0.26, 3.8, "tests performed", "", "", "", "", "", "", "", "", 
  "", 96.3, 1.1673029*^7, 10.202, 25.4, 6.704, 4.393, 6885.829, 7.1, 204.299, 
  6.89, "", "", 25.383, 1.1, 71.51, 0.718}, {"BOL", "South America", 
  "Bolivia", "2020-05-06", 1886., 84., 110.857, 91., 5., 4.571, 161.569, 
  7.196, 9.497, 7.796, 0.428, 0.392, 1.5, "", "", "", "", "", "", "", "", 
  161., 9156., 0.784, 0.014, 403., 0.035, 0.275, 3.6, "tests performed", "", 
  "", "", "", "", "", "", "", "", 96.3, 1.1673029*^7, 10.202, 25.4, 6.704, 
  4.393, 6885.829, 7.1, 204.299, 6.89, "", "", 25.383, 1.1, 71.51, 0.718}, 
 {"BOL", "South America", "Bolivia", "2020-05-07", 2081., 195., 130.571, 
  102., 11., 5.714, 178.274, 16.705, 11.186, 8.738, 0.942, 0.49, 1.5, "", "", 
  "", "", "", "", "", "", 943., 10099., 0.865, 0.081, 507., 0.043, 0.258, 
  3.9, "tests performed", "", "", "", "", "", "", "", "", "", 96.3, 
  1.1673029*^7, 10.202, 25.4, 6.704, 4.393, 6885.829, 7.1, 204.299, 6.89, "", 
  "", 25.383, 1.1, 71.51, 0.718}, {"BOL", "South America", "Bolivia", 
  "2020-05-08", 2266., 185., 148.143, 106., 4., 5.714, 194.123, 15.848, 
  12.691, 9.081, 0.343, 0.49, 1.49, "", "", "", "", "", "", "", "", 552., 
  10651., 0.912, 0.047, 525., 0.045, 0.282, 3.5, "tests performed", "", "", 
  "", "", "", "", "", "", "", 96.3, 1.1673029*^7, 10.202, 25.4, 6.704, 4.393, 
  6885.829, 7.1, 204.299, 6.89, "", "", 25.383, 1.1, 71.51, 0.718}, 
 {"BOL", "South America", "Bolivia", "2020-05-09", 2437., 171., 138.143, 
  114., 8., 6.143, 208.772, 14.649, 11.834, 9.766, 0.685, 0.526, 1.48, "", 
  "", "", "", "", "", "", "", "", "", "", "", 501., 0.043, 0.276, 3.6, 
  "tests performed", "", "", "", "", "", "", "", "", "", 96.3, 1.1673029*^7, 
  10.202, 25.4, 6.704, 4.393, 6885.829, 7.1, 204.299, 6.89, "", "", 25.383, 
  1.1, 71.51, 0.718}, {"BOL", "South America", "Bolivia", "2020-05-10", 
  2556., 119., 137.429, 118., 4., 6., 218.966, 10.194, 11.773, 10.109, 0.343, 
  0.514, 1.47, "", "", "", "", "", "", "", "", "", 11671., 1., "", 513., 
  0.044, 0.268, 3.7, "tests performed", "", "", "", "", "", "", "", "", "", 
  96.3, 1.1673029*^7, 10.202, 25.4, 6.704, 4.393, 6885.829, 7.1, 204.299, 
  6.89, "", "", 25.383, 1.1, 71.51, 0.718}, {"BOL", "South America", 
  "Bolivia", "2020-05-11", 2831., 275., 164.286, 122., 4., 5.714, 242.525, 
  23.559, 14.074, 10.451, 0.343, 0.49, 1.47, "", "", "", "", "", "", "", "", 
  882., 12553., 1.075, 0.076, 563., 0.048, 0.292, 3.4, "tests performed", "", 
  "", "", "", "", "", "", "", "", 96.3, 1.1673029*^7, 10.202, 25.4, 6.704, 
  4.393, 6885.829, 7.1, 204.299, 6.89, "", "", 25.383, 1.1, 71.51, 0.718}, 
 {"BOL", "South America", "Bolivia", "2020-05-12", 2964., 133., 166., 128., 
  6., 6., 253.919, 11.394, 14.221, 10.965, 0.514, 0.514, 1.45, "", "", "", 
  "", "", "", "", "", 527., 13080., 1.121, 0.045, 584., 0.05, 0.284, 3.5, 
  "tests performed", "", "", "", "", "", "", "", "", "", 96.3, 1.1673029*^7, 
  10.202, 25.4, 6.704, 4.393, 6885.829, 7.1, 204.299, 6.89, "", "", 25.383, 
  1.1, 71.51, 0.718}, {"BOL", "South America", "Bolivia", "2020-05-13", 
  3148., 184., 180.286, 142., 14., 7.286, 269.682, 15.763, 15.445, 12.165, 
  1.199, 0.624, 1.44, "", "", "", "", "", "", "", "", 525., 13605., 1.166, 
  0.045, 636., 0.054, 0.283, 3.5, "tests performed", "", "", "", "", "", "", 
  "", "", "", 96.3, 1.1673029*^7, 10.202, 25.4, 6.704, 4.393, 6885.829, 7.1, 
  204.299, 6.89, "", "", 25.383, 1.1, 71.51, 0.718}, 
 {"BOL", "South America", "Bolivia", "2020-05-14", 3372., 224., 184.429, 
  152., 10., 7.143, 288.871, 19.19, 15.8, 13.021, 0.857, 0.612, 1.44, "", "", 
  "", "", "", "", "", "", 554., 14159., 1.213, 0.047, 580., 0.05, 0.318, 3.1, 
  "tests performed", "", "", "", "", "", "", "", "", "", 96.3, 1.1673029*^7, 
  10.202, 25.4, 6.704, 4.393, 6885.829, 7.1, 204.299, 6.89, "", "", 25.383, 
  1.1, 71.51, 0.718}, {"BOL", "South America", "Bolivia", "2020-05-15", 
  3577., 205., 187.286, 164., 12., 8.286, 306.433, 17.562, 16.044, 14.049, 
  1.028, 0.71, 1.43, "", "", "", "", "", "", "", "", 644., 14803., 1.268, 
  0.055, 593., 0.051, 0.316, 3.2, "tests performed", "", "", "", "", "", "", 
  "", "", "", 96.3, 1.1673029*^7, 10.202, 25.4, 6.704, 4.393, 6885.829, 7.1, 
  204.299, 6.89, "", "", 25.383, 1.1, 71.51, 0.718}, 
 {"BOL", "South America", "Bolivia", "2020-05-16", 3826., 249., 198.429, 
  165., 1., 7.286, 327.764, 21.331, 16.999, 14.135, 0.086, 0.624, 1.43, "", 
  "", "", "", "", "", "", "", 853., 15656., 1.341, 0.073, 642., 0.055, 0.309, 
  3.2, "tests performed", "", "", "", "", "", "", "", "", "", 96.3, 
  1.1673029*^7, 10.202, 25.4, 6.704, 4.393, 6885.829, 7.1, 204.299, 6.89, "", 
  "", 25.383, 1.1, 71.51, 0.718}, {"BOL", "South America", "Bolivia", 
  "2020-05-17", 4088., 262., 218.857, 169., 4., 7.286, 350.209, 22.445, 
  18.749, 14.478, 0.343, 0.624, 1.43, "", "", "", "", "", "", "", "", 748., 
  16404., 1.405, 0.064, 676., 0.058, 0.324, 3.1, "tests performed", "", "", 
  "", "", "", "", "", "", "", 96.3, 1.1673029*^7, 10.202, 25.4, 6.704, 4.393, 
  6885.829, 7.1, 204.299, 6.89, "", "", 25.383, 1.1, 71.51, 0.718}, 
 {"BOL", "South America", "Bolivia", "2020-05-18", 4263., 175., 204.571, 
  174., 5., 7.429, 365.201, 14.992, 17.525, 14.906, 0.428, 0.636, 1.42, "", 
  "", "", "", "", "", "", "", 377., 16781., 1.438, 0.032, 604., 0.052, 0.339, 
  3., "tests performed", "", "", "", "", "", "", "", "", "", 96.3, 
  1.1673029*^7, 10.202, 25.4, 6.704, 4.393, 6885.829, 7.1, 204.299, 6.89, "", 
  "", 25.383, 1.1, 71.51, 0.718}, {"BOL", "South America", "Bolivia", 
  "2020-05-19", 4481., 218., 216.714, 189., 15., 8.714, 383.876, 18.676, 
  18.565, 16.191, 1.285, 0.747, 1.42, "", "", "", "", "", "", "", "", 779., 
  17560., 1.504, 0.067, 640., 0.055, 0.339, 3., "tests performed", "", "", 
  "", "", "", "", "", "", "", 96.3, 1.1673029*^7, 10.202, 25.4, 6.704, 4.393, 
  6885.829, 7.1, 204.299, 6.89, "", "", 25.383, 1.1, 71.51, 0.718}, 
 {"BOL", "South America", "Bolivia", "2020-05-20", 4919., 438., 253., 199., 
  10., 8.143, 421.399, 37.522, 21.674, 17.048, 0.857, 0.698, 1.43, "", "", 
  "", "", "", "", "", "", 1006., 18566., 1.591, 0.086, 709., 0.061, 0.357, 
  2.8, "tests performed", "", "", "", "", "", "", "", "", "", 96.3, 
  1.1673029*^7, 10.202, 25.4, 6.704, 4.393, 6885.829, 7.1, 204.299, 6.89, "", 
  "", 25.383, 1.1, 71.51, 0.718}, {"BOL", "South America", "Bolivia", 
  "2020-05-21", 5187., 268., 259.286, 215., 16., 9., 444.358, 22.959, 22.212, 
  18.419, 1.371, 0.771, 1.42, "", "", "", "", "", "", "", "", 723., 19289., 
  1.652, 0.062, 733., 0.063, 0.354, 2.8, "tests performed", "", "", "", "", 
  "", "", "", "", "", 96.3, 1.1673029*^7, 10.202, 25.4, 6.704, 4.393, 
  6885.829, 7.1, 204.299, 6.89, "", "", 25.383, 1.1, 71.51, 0.718}, 
 {"BOL", "South America", "Bolivia", "2020-05-22", 5579., 392., 286., 230., 
  15., 9.429, 477.939, 33.582, 24.501, 19.704, 1.285, 0.808, 1.42, "", "", 
  "", "", "", "", "", "", 807., 20096., 1.722, 0.069, 756., 0.065, 0.378, 
  2.6, "tests performed", "", "", "", "", "", "", "", "", "", 96.3, 
  1.1673029*^7, 10.202, 25.4, 6.704, 4.393, 6885.829, 7.1, 204.299, 6.89, "", 
  "", 25.383, 1.1, 71.51, 0.718}, {"BOL", "South America", "Bolivia", 
  "2020-05-23", 5915., 336., 298.429, 240., 10., 10.714, 506.724, 28.784, 
  25.566, 20.56, 0.857, 0.918, 1.41, "", "", "", "", "", "", "", "", 1109., 
  21205., 1.817, 0.095, 793., 0.068, 0.376, 2.7, "tests performed", "", "", 
  "", "", "", "", "", "", "", 96.3, 1.1673029*^7, 10.202, 25.4, 6.704, 4.393, 
  6885.829, 7.1, 204.299, 6.89, "", "", 25.383, 1.1, 71.51, 0.718}, 
 {"BOL", "South America", "Bolivia", "2020-05-24", 6263., 348., 310.714, 
  250., 10., 11.571, 536.536, 29.812, 26.618, 21.417, 0.857, 0.991, 1.41, "", 
  "", "", "", "", "", "", "", 789., 21994., 1.884, 0.068, 799., 0.068, 0.389, 
  2.6, "tests performed", "", "", "", "", "", "", "", "", "", 96.3, 
  1.1673029*^7, 10.202, 25.4, 6.704, 4.393, 6885.829, 7.1, 204.299, 6.89, "", 
  "", 25.383, 1.1, 71.51, 0.718}, {"BOL", "South America", "Bolivia", 
  "2020-05-25", 6660., 397., 342.429, 261., 11., 12.429, 570.546, 34.01, 
  29.335, 22.359, 0.942, 1.065, 1.41, "", "", "", "", "", "", "", "", 779., 
  22773., 1.951, 0.067, 856., 0.073, 0.4, 2.5, "tests performed", "", "", "", 
  "", "", "", "", "", "", 93.52, 1.1673029*^7, 10.202, 25.4, 6.704, 4.393, 
  6885.829, 7.1, 204.299, 6.89, "", "", 25.383, 1.1, 71.51, 0.718}, 
 {"BOL", "South America", "Bolivia", "2020-05-26", 7136., 476., 379.286, 
  274., 13., 12.143, 611.324, 40.778, 32.492, 23.473, 1.114, 1.04, 1.4, "", 
  "", "", "", "", "", "", "", 866., 23639., 2.025, 0.074, 868., 0.074, 0.437, 
  2.3, "tests performed", "", "", "", "", "", "", "", "", "", 93.52, 
  1.1673029*^7, 10.202, 25.4, 6.704, 4.393, 6885.829, 7.1, 204.299, 6.89, "", 
  "", 25.383, 1.1, 71.51, 0.718}, {"BOL", "South America", "Bolivia", 
  "2020-05-27", 7768., 632., 407., 280., 6., 11.571, 665.466, 54.142, 34.867, 
  23.987, 0.514, 0.991, 1.39, "", "", "", "", "", "", "", "", 1426., 25065., 
  2.147, 0.122, 928., 0.079, 0.439, 2.3, "tests performed", "", "", "", "", 
  "", "", "", "", "", 93.52, 1.1673029*^7, 10.202, 25.4, 6.704, 4.393, 
  6885.829, 7.1, 204.299, 6.89, "", "", 25.383, 1.1, 71.51, 0.718}, 
 {"BOL", "South America", "Bolivia", "2020-05-28", 8387., 619., 457.143, 
  293., 13., 11.143, 718.494, 53.028, 39.162, 25.101, 1.114, 0.955, 1.37, "", 
  "", "", "", "", "", "", "", 1125., 26190., 2.244, 0.096, 986., 0.084, 
  0.464, 2.2, "tests performed", "", "", "", "", "", "", "", "", "", 93.52, 
  1.1673029*^7, 10.202, 25.4, 6.704, 4.393, 6885.829, 7.1, 204.299, 6.89, "", 
  "", 25.383, 1.1, 71.51, 0.718}, {"BOL", "South America", "Bolivia", 
  "2020-05-29", 8731., 344., 450.286, 300., 7., 10., 747.964, 29.47, 38.575, 
  25.7, 0.6, 0.857, 1.36, "", "", "", "", "", "", "", "", 775., 26965., 2.31, 
  0.066, 981., 0.084, 0.459, 2.2, "tests performed", "", "", "", "", "", "", 
  "", "", "", 93.52, 1.1673029*^7, 10.202, 25.4, 6.704, 4.393, 6885.829, 7.1, 
  204.299, 6.89, "", "", 25.383, 1.1, 71.51, 0.718}, 
 {"BOL", "South America", "Bolivia", "2020-05-30", 9592., 861., 525.286, 
  310., 10., 10., 821.723, 73.76, 45., 26.557, 0.857, 0.857, 1.34, "", "", 
  "", "", "", "", "", "", 1274., 28239., 2.419, 0.109, 1005., 0.086, 0.523, 
  1.9, "tests performed", "", "", "", "", "", "", "", "", "", 93.52, 
  1.1673029*^7, 10.202, 25.4, 6.704, 4.393, 6885.829, 7.1, 204.299, 6.89, "", 
  "", 25.383, 1.1, 71.51, 0.718}, {"BOL", "South America", "Bolivia", 
  "2020-05-31", 9982., 390., 531.286, 313., 3., 9., 855.134, 33.41, 45.514, 
  26.814, 0.257, 0.771, 1.32, "", "", "", "", "", "", "", "", 718., 28957., 
  2.481, 0.062, 995., 0.085, 0.534, 1.9, "tests performed", "", "", "", "", 
  "", "", "", "", "", 93.52, 1.1673029*^7, 10.202, 25.4, 6.704, 4.393, 
  6885.829, 7.1, 204.299, 6.89, "", "", 25.383, 1.1, 71.51, 0.718}, 
 {"BOL", "South America", "Bolivia", "2020-06-01", 10531., 549., 553., 343., 
  30., 11.714, 902.165, 47.031, 47.374, 29.384, 2.57, 1.004, 1.31, "", "", 
  "", "", "", "", "", "", 1083., 30040., 2.573, 0.093, 1038., 0.089, 0.533, 
  1.9, "tests performed", "", "", "", "", "", "", "", "", "", 88.89, 
  1.1673029*^7, 10.202, 25.4, 6.704, 4.393, 6885.829, 7.1, 204.299, 6.89, "", 
  "", 25.383, 1.1, 71.51, 0.718}, {"BOL", "South America", "Bolivia", 
  "2020-06-02", 10991., 460., 550.714, 376., 33., 14.571, 941.572, 39.407, 
  47.178, 32.211, 2.827, 1.248, 1.29, "", "", "", "", "", "", "", "", 1146., 
  31186., 2.672, 0.098, 1078., 0.092, 0.511, 2., "tests performed", "", "", 
  "", "", "", "", "", "", "", 88.89, 1.1673029*^7, 10.202, 25.4, 6.704, 
  4.393, 6885.829, 7.1, 204.299, 6.89, "", "", 25.383, 1.1, 71.51, 0.718}, 
 {"BOL", "South America", "Bolivia", "2020-06-03", 11638., 647., 552.857, 
  400., 24., 17.143, 996.999, 55.427, 47.362, 34.267, 2.056, 1.469, 1.27, "", 
  "", "", "", "", "", "", "", 1300., 32486., 2.783, 0.111, 1060., 0.091, 
  0.522, 1.9, "tests performed", "", "", "", "", "", "", "", "", "", 88.89, 
  1.1673029*^7, 10.202, 25.4, 6.704, 4.393, 6885.829, 7.1, 204.299, 6.89, "", 
  "", 25.383, 1.1, 71.51, 0.718}, {"BOL", "South America", "Bolivia", 
  "2020-06-04", 12245., 607., 551.143, 415., 15., 17.429, 1048.999, 52., 
  47.215, 35.552, 1.285, 1.493, 1.26, "", "", "", "", "", "", "", "", 1460., 
  33946., 2.908, 0.125, 1108., 0.095, 0.497, 2., "tests performed", "", "", 
  "", "", "", "", "", "", "", 88.89, 1.1673029*^7, 10.202, 25.4, 6.704, 
  4.393, 6885.829, 7.1, 204.299, 6.89, "", "", 25.383, 1.1, 71.51, 0.718}, 
 {"BOL", "South America", "Bolivia", "2020-06-05", 12728., 483., 571., 427., 
  12., 18.143, 1090.377, 41.377, 48.916, 36.58, 1.028, 1.554, 1.25, "", "", 
  "", "", "", "", "", "", 1304., 35250., 3.02, 0.112, 1184., 0.101, 0.482, 
  2.1, "tests performed", "", "", "", "", "", "", "", "", "", 88.89, 
  1.1673029*^7, 10.202, 25.4, 6.704, 4.393, 6885.829, 7.1, 204.299, 6.89, "", 
  "", 25.383, 1.1, 71.51, 0.718}, {"BOL", "South America", "Bolivia", 
  "2020-06-06", 13358., 630., 538., 454., 27., 20.571, 1144.347, 53.971, 
  46.089, 38.893, 2.313, 1.762, 1.24, "", "", "", "", "", "", "", "", 1280., 
  36530., 3.129, 0.11, 1184., 0.101, 0.454, 2.2, "tests performed", "", "", 
  "", "", "", "", "", "", "", 88.89, 1.1673029*^7, 10.202, 25.4, 6.704, 
  4.393, 6885.829, 7.1, 204.299, 6.89, "", "", 25.383, 1.1, 71.51, 0.718}, 
 {"BOL", "South America", "Bolivia", "2020-06-07", 13643., 285., 523., 465., 
  11., 21.714, 1168.763, 24.415, 44.804, 39.835, 0.942, 1.86, 1.23, "", "", 
  "", "", "", "", "", "", 746., 37276., 3.193, 0.064, 1188., 0.102, 0.44, 
  2.3, "tests performed", "", "", "", "", "", "", "", "", "", 88.89, 
  1.1673029*^7, 10.202, 25.4, 6.704, 4.393, 6885.829, 7.1, 204.299, 6.89, "", 
  "", 25.383, 1.1, 71.51, 0.718}, {"BOL", "South America", "Bolivia", 
  "2020-06-08", 13949., 306., 488.286, 475., 10., 18.857, 1194.977, 26.214, 
  41.83, 40.692, 0.857, 1.615, 1.23, "", "", "", "", "", "", "", "", 816., 
  38092., 3.263, 0.07, 1150., 0.099, 0.425, 2.4, "tests performed", "", "", 
  "", "", "", "", "", "", "", 88.89, 1.1673029*^7, 10.202, 25.4, 6.704, 
  4.393, 6885.829, 7.1, 204.299, 6.89, "", "", 25.383, 1.1, 71.51, 0.718}, 
 {"BOL", "South America", "Bolivia", "2020-06-09", 14644., 695., 521.857, 
  487., 12., 15.857, 1254.516, 59.539, 44.706, 41.72, 1.028, 1.358, 1.24, "", 
  "", "", "", "", "", "", "", 1518., 39610., 3.393, 0.13, 1203., 0.103, 
  0.434, 2.3, "tests performed", "", "", "", "", "", "", "", "", "", 88.89, 
  1.1673029*^7, 10.202, 25.4, 6.704, 4.393, 6885.829, 7.1, 204.299, 6.89, "", 
  "", 25.383, 1.1, 71.51, 0.718}, {"BOL", "South America", "Bolivia", 
  "2020-06-10", 15281., 637., 520.429, 512., 25., 16., 1309.086, 54.57, 
  44.584, 43.862, 2.142, 1.371, 1.24, "", "", "", "", "", "", "", "", 1425., 
  41035., 3.515, 0.122, 1221., 0.105, 0.426, 2.3, "tests performed", "", "", 
  "", "", "", "", "", "", "", 88.89, 1.1673029*^7, 10.202, 25.4, 6.704, 
  4.393, 6885.829, 7.1, 204.299, 6.89, "", "", 25.383, 1.1, 71.51, 0.718}, 
 {"BOL", "South America", "Bolivia", "2020-06-11", 16165., 884., 560., 533., 
  21., 16.857, 1384.816, 75.73, 47.974, 45.661, 1.799, 1.444, 1.24, "", "", 
  "", "", "", "", "", "", 1706., 42741., 3.662, 0.146, 1256., 0.108, 0.446, 
  2.2, "tests performed", "", "", "", "", "", "", "", "", "", 88.89, 
  1.1673029*^7, 10.202, 25.4, 6.704, 4.393, 6885.829, 7.1, 204.299, 6.89, "", 
  "", 25.383, 1.1, 71.51, 0.718}, {"BOL", "South America", "Bolivia", 
  "2020-06-12", 16929., 764., 600.143, 559., 26., 18.857, 1450.266, 65.45, 
  51.413, 47.888, 2.227, 1.615, 1.24, "", "", "", "", "", "", "", "", 1774., 
  44515., 3.813, 0.152, 1324., 0.113, 0.453, 2.2, "tests performed", "", "", 
  "", "", "", "", "", "", "", 88.89, 1.1673029*^7, 10.202, 25.4, 6.704, 
  4.393, 6885.829, 7.1, 204.299, 6.89, "", "", 25.383, 1.1, 71.51, 0.718}, 
 {"BOL", "South America", "Bolivia", "2020-06-13", 17842., 913., 640.571, 
  585., 26., 18.714, 1528.481, 78.214, 54.876, 50.116, 2.227, 1.603, 1.24, 
  "", "", "", "", "", "", "", "", 1554., 46069., 3.947, 0.133, 1363., 0.117, 
  0.47, 2.1, "tests performed", "", "", "", "", "", "", "", "", "", 88.89, 
  1.1673029*^7, 10.202, 25.4, 6.704, 4.393, 6885.829, 7.1, 204.299, 6.89, "", 
  "", 25.383, 1.1, 71.51, 0.718}, {"BOL", "South America", "Bolivia", 
  "2020-06-14", 18459., 617., 688., 611., 26., 20.857, 1581.338, 52.857, 
  58.939, 52.343, 2.227, 1.787, 1.23, "", "", "", "", "", "", "", "", 1303., 
  47372., 4.058, 0.112, 1442., 0.124, 0.477, 2.1, "tests performed", "", "", 
  "", "", "", "", "", "", "", 88.89, 1.1673029*^7, 10.202, 25.4, 6.704, 
  4.393, 6885.829, 7.1, 204.299, 6.89, "", "", 25.383, 1.1, 71.51, 0.718}, 
 {"BOL", "South America", "Bolivia", "2020-06-15", 19073., 614., 732., 632., 
  21., 22.429, 1633.938, 52.6, 62.709, 54.142, 1.799, 1.921, 1.23, "", "", 
  "", "", "", "", "", "", 1384., 48756., 4.177, 0.119, 1523., 0.13, 0.481, 
  2.1, "tests performed", "", "", "", "", "", "", "", "", "", 88.89, 
  1.1673029*^7, 10.202, 25.4, 6.704, 4.393, 6885.829, 7.1, 204.299, 6.89, "", 
  "", 25.383, 1.1, 71.51, 0.718}, {"BOL", "South America", "Bolivia", 
  "2020-06-16", 19883., 810., 748.429, 659., 27., 24.571, 1703.328, 69.391, 
  64.116, 56.455, 2.313, 2.105, 1.22, "", "", "", "", "", "", "", "", 1358., 
  50114., 4.293, 0.116, 1501., 0.129, 0.499, 2., "tests performed", "", "", 
  "", "", "", "", "", "", "", 88.89, 1.1673029*^7, 10.202, 25.4, 6.704, 
  4.393, 6885.829, 7.1, 204.299, 6.89, "", "", 25.383, 1.1, 71.51, 0.718}, 
 {"BOL", "South America", "Bolivia", "2020-06-17", 20685., 802., 772., 679., 
  20., 23.857, 1772.034, 68.705, 66.135, 58.168, 1.713, 2.044, 1.22, "", "", 
  "", "", "", "", "", "", 1222., 51336., 4.398, 0.105, 1472., 0.126, 0.524, 
  1.9, "tests performed", "", "", "", "", "", "", "", "", "", 88.89, 
  1.1673029*^7, 10.202, 25.4, 6.704, 4.393, 6885.829, 7.1, 204.299, 6.89, "", 
  "", 25.383, 1.1, 71.51, 0.718}, {"BOL", "South America", "Bolivia", 
  "2020-06-18", 21499., 814., 762., 697., 18., 23.429, 1841.767, 69.733, 
  65.279, 59.71, 1.542, 2.007, 1.22, "", "", "", "", "", "", "", "", 1420., 
  52756., 4.519, 0.122, 1431., 0.123, 0.532, 1.9, "tests performed", "", "", 
  "", "", "", "", "", "", "", 88.89, 1.1673029*^7, 10.202, 25.4, 6.704, 
  4.393, 6885.829, 7.1, 204.299, 6.89, "", "", 25.383, 1.1, 71.51, 0.718}, 
 {"BOL", "South America", "Bolivia", "2020-06-19", 22476., 977., 792.429, 
  715., 18., 22.286, 1925.464, 83.697, 67.885, 61.252, 1.542, 1.909, 1.22, 
  "", "", "", "", "", "", "", "", 2358., 55114., 4.721, 0.202, 1514., 0.13, 
  0.523, 1.9, "tests performed", "", "", "", "", "", "", "", "", "", 88.89, 
  1.1673029*^7, 10.202, 25.4, 6.704, 4.393, 6885.829, 7.1, 204.299, 6.89, "", 
  "", 25.383, 1.1, 71.51, 0.718}, {"BOL", "South America", "Bolivia", 
  "2020-06-20", 23512., 1036., 810., 740., 25., 22.143, 2014.216, 88.752, 
  69.391, 63.394, 2.142, 1.897, 1.21, "", "", "", "", "", "", "", "", 1850., 
  56964., 4.88, 0.158, 1556., 0.133, 0.521, 1.9, "tests performed", "", "", 
  "", "", "", "", "", "", "", 90.74, 1.1673029*^7, 10.202, 25.4, 6.704, 
  4.393, 6885.829, 7.1, 204.299, 6.89, "", "", 25.383, 1.1, 71.51, 0.718}, 
 {"BOL", "South America", "Bolivia", "2020-06-21", 24388., 876., 847., 773., 
  33., 23.143, 2089.261, 75.045, 72.56, 66.221, 2.827, 1.983, 1.21, "", "", 
  "", "", "", "", "", "", 1825., 58789., 5.036, 0.156, 1631., 0.14, 0.519, 
  1.9, "tests performed", "", "", "", "", "", "", "", "", "", 90.74, 
  1.1673029*^7, 10.202, 25.4, 6.704, 4.393, 6885.829, 7.1, 204.299, 6.89, "", 
  "", 25.383, 1.1, 71.51, 0.718}, {"BOL", "South America", "Bolivia", 
  "2020-06-22", 25493., 1105., 917.143, 820., 47., 26.857, 2183.923, 94.663, 
  78.569, 70.247, 4.026, 2.301, 1.2, "", "", "", "", "", "", "", "", 2666., 
  61455., 5.265, 0.228, 1814., 0.155, 0.506, 2., "tests performed", "", "", 
  "", "", "", "", "", "", "", 90.74, 1.1673029*^7, 10.202, 25.4, 6.704, 
  4.393, 6885.829, 7.1, 204.299, 6.89, "", "", 25.383, 1.1, 71.51, 0.718}, 
 {"BOL", "South America", "Bolivia", "2020-06-23", 26389., 896., 929.429, 
  846., 26., 26.714, 2260.681, 76.758, 79.622, 72.475, 2.227, 2.289, 1.19, 
  "", "", "", "", "", "", "", "", 1756., 63211., 5.415, 0.15, 1871., 0.16, 
  0.497, 2., "tests performed", "", "", "", "", "", "", "", "", "", 90.74, 
  1.1673029*^7, 10.202, 25.4, 6.704, 4.393, 6885.829, 7.1, 204.299, 6.89, "", 
  "", 25.383, 1.1, 71.51, 0.718}, {"BOL", "South America", "Bolivia", 
  "2020-06-24", 27487., 1098., 971.714, 876., 30., 28.143, 2354.744, 94.063, 
  83.244, 75.045, 2.57, 2.411, 1.19, "", "", "", "", "", "", "", "", 1735., 
  64946., 5.564, 0.149, 1944., 0.167, 0.5, 2., "tests performed", "", "", "", 
  "", "", "", "", "", "", 88.89, 1.1673029*^7, 10.202, 25.4, 6.704, 4.393, 
  6885.829, 7.1, 204.299, 6.89, "", "", 25.383, 1.1, 71.51, 0.718}, 
 {"BOL", "South America", "Bolivia", "2020-06-25", 28503., 1016., 1000.571, 
  913., 37., 30.857, 2441.783, 87.038, 85.717, 78.214, 3.17, 2.643, 1.18, "", 
  "", "", "", "", "", "", "", 1651., 66597., 5.705, 0.141, 1977., 0.169, 
  0.506, 2., "tests performed", "", "", "", "", "", "", "", "", "", 88.89, 
  1.1673029*^7, 10.202, 25.4, 6.704, 4.393, 6885.829, 7.1, 204.299, 6.89, "", 
  "", 25.383, 1.1, 71.51, 0.718}, {"BOL", "South America", "Bolivia", 
  "2020-06-26", 29423., 920., 992.429, 934., 21., 31.286, 2520.597, 78.814, 
  85.019, 80.014, 1.799, 2.68, 1.17, "", "", "", "", "", "", "", "", 2033., 
  68630., 5.879, 0.174, 1931., 0.165, 0.514, 1.9, "tests performed", "", "", 
  "", "", "", "", "", "", "", 89.81, 1.1673029*^7, 10.202, 25.4, 6.704, 
  4.393, 6885.829, 7.1, 204.299, 6.89, "", "", 25.383, 1.1, 71.51, 0.718}, 
 {"BOL", "South America", "Bolivia", "2020-06-27", 30676., 1253., 1023.429, 
  970., 36., 32.857, 2627.938, 107.341, 87.675, 83.098, 3.084, 2.815, 1.16, 
  "", "", "", "", "", "", "", "", 2242., 70872., 6.071, 0.192, 1987., 0.17, 
  0.515, 1.9, "tests performed", "", "", "", "", "", "", "", "", "", 89.81, 
  1.1673029*^7, 10.202, 25.4, 6.704, 4.393, 6885.829, 7.1, 204.299, 6.89, "", 
  "", 25.383, 1.1, 71.51, 0.718}, {"BOL", "South America", "Bolivia", 
  "2020-06-28", 31524., 848., 1019.429, 1014., 44., 34.429, 2700.584, 72.646, 
  87.332, 86.867, 3.769, 2.949, 1.16, "", "", "", "", "", "", "", "", 1364., 
  72236., 6.188, 0.117, 1921., 0.165, 0.531, 1.9, "tests performed", "", "", 
  "", "", "", "", "", "", "", 89.81, 1.1673029*^7, 10.202, 25.4, 6.704, 
  4.393, 6885.829, 7.1, 204.299, 6.89, "", "", 25.383, 1.1, 71.51, 0.718}, 
 {"BOL", "South America", "Bolivia", "2020-06-29", 32125., 601., 947.429, 
  1071., 57., 35.857, 2752.071, 51.486, 81.164, 91.75, 4.883, 3.072, 1.15, 
  "", "", "", "", "", "", "", "", 1036., 73272., 6.277, 0.089, 1688., 0.145, 
  0.561, 1.8, "tests performed", "", "", "", "", "", "", "", "", "", 89.81, 
  1.1673029*^7, 10.202, 25.4, 6.704, 4.393, 6885.829, 7.1, 204.299, 6.89, "", 
  "", 25.383, 1.1, 71.51, 0.718}, {"BOL", "South America", "Bolivia", 
  "2020-06-30", 33219., 1094., 975.714, 1123., 52., 39.571, 2845.791, 93.72, 
  83.587, 96.205, 4.455, 3.39, 1.16, "", "", "", "", "", "", "", "", 2194., 
  75466., 6.465, 0.188, 1751., 0.15, 0.557, 1.8, "tests performed", "", "", 
  "", "", "", "", "", "", "", 89.81, 1.1673029*^7, 10.202, 25.4, 6.704, 
  4.393, 6885.829, 7.1, 204.299, 6.89, "", "", 25.383, 1.1, 71.51, 0.718}, 
 {"BOL", "South America", "Bolivia", "2020-07-01", 34227., 1008., 962.857, 
  1201., 78., 46.429, 2932.144, 86.353, 82.486, 102.887, 6.682, 3.977, 1.15, 
  "", "", "", "", "", "", "", "", 1947., 77413., 6.632, 0.167, 1781., 0.153, 
  0.541, 1.8, "tests performed", "", "", "", "", "", "", "", "", "", 89.81, 
  1.1673029*^7, 10.202, 25.4, 6.704, 4.393, 6885.829, 7.1, 204.299, 6.89, "", 
  "", 25.383, 1.1, 71.51, 0.718}, {"BOL", "South America", "Bolivia", 
  "2020-07-02", 35528., 1301., 1003.571, 1271., 70., 51.143, 3043.597, 
  111.454, 85.974, 108.883, 5.997, 4.381, 1.16, "", "", "", "", "", "", "", 
  "", 2154., 79567., 6.816, 0.185, 1853., 0.159, 0.542, 1.8, 
  "tests performed", "", "", "", "", "", "", "", "", "", 89.81, 1.1673029*^7, 
  10.202, 25.4, 6.704, 4.393, 6885.829, 7.1, 204.299, 6.89, "", "", 25.383, 
  1.1, 71.51, 0.718}, {"BOL", "South America", "Bolivia", "2020-07-03", 
  36818., 1290., 1056.429, 1320., 49., 55.143, 3154.109, 110.511, 90.502, 
  113.081, 4.198, 4.724, 1.16, "", "", "", "", "", "", "", "", 2219., 81786., 
  7.006, 0.19, 1879., 0.161, 0.562, 1.8, "tests performed", "", "", "", "", 
  "", "", "", "", "", 89.81, 1.1673029*^7, 10.202, 25.4, 6.704, 4.393, 
  6885.829, 7.1, 204.299, 6.89, "", "", 25.383, 1.1, 71.51, 0.718}, 
 {"BOL", "South America", "Bolivia", "2020-07-04", 38071., 1253., 1056.429, 
  1378., 58., 58.286, 3261.45, 107.341, 90.502, 118.05, 4.969, 4.993, 1.15, 
  "", "", "", "", "", "", "", "", 2172., 83958., 7.192, 0.186, 1869., 0.16, 
  0.565, 1.8, "tests performed", "", "", "", "", "", "", "", "", "", 89.81, 
  1.1673029*^7, 10.202, 25.4, 6.704, 4.393, 6885.829, 7.1, 204.299, 6.89, "", 
  "", 25.383, 1.1, 71.51, 0.718}, {"BOL", "South America", "Bolivia", 
  "2020-07-05", 39297., 1226., 1110.429, 1434., 56., 60., 3366.478, 105.028, 
  95.128, 122.847, 4.797, 5.14, 1.15, "", "", "", "", "", "", "", "", 2920., 
  86878., 7.443, 0.25, 2092., 0.179, 0.531, 1.9, "tests performed", "", "", 
  "", "", "", "", "", "", "", 89.81, 1.1673029*^7, 10.202, 25.4, 6.704, 
  4.393, 6885.829, 7.1, 204.299, 6.89, "", "", 25.383, 1.1, 71.51, 0.718}, 
 {"BOL", "South America", "Bolivia", "2020-07-06", 40509., 1212., 1197.714, 
  1476., 42., 57.857, 3470.307, 103.829, 102.605, 126.445, 3.598, 4.956, 
  1.15, "", "", "", "", "", "", "", "", 1940., 88818., 7.609, 0.166, 2221., 
  0.19, 0.539, 1.9, "tests performed", "", "", "", "", "", "", "", "", "", 
  89.81, 1.1673029*^7, 10.202, 25.4, 6.704, 4.393, 6885.829, 7.1, 204.299, 
  6.89, "", "", 25.383, 1.1, 71.51, 0.718}, {"BOL", "South America", 
  "Bolivia", "2020-07-07", 41545., 1036., 1189.429, 1530., 54., 58.143, 
  3559.059, 88.752, 101.895, 131.071, 4.626, 4.981, 1.14, "", "", "", "", "", 
  "", "", "", 1833., 90651., 7.766, 0.157, 2169., 0.186, 0.548, 1.8, 
  "tests performed", "", "", "", "", "", "", "", "", "", 89.81, 1.1673029*^7, 
  10.202, 25.4, 6.704, 4.393, 6885.829, 7.1, 204.299, 6.89, "", "", 25.383, 
  1.1, 71.51, 0.718}, {"BOL", "South America", "Bolivia", "2020-07-08", 
  42984., 1439., 1251., 1577., 47., 53.714, 3682.335, 123.276, 107.17, 
  135.098, 4.026, 4.602, 1.14, "", "", "", "", "", "", "", "", 2177., 92828., 
  7.952, 0.186, 2202., 0.189, 0.568, 1.8, "tests performed", "", "", "", "", 
  "", "", "", "", "", 89.81, 1.1673029*^7, 10.202, 25.4, 6.704, 4.393, 
  6885.829, 7.1, 204.299, 6.89, "", "", 25.383, 1.1, 71.51, 0.718}, 
 {"BOL", "South America", "Bolivia", "2020-07-09", 44113., 1129., 1226.429, 
  1638., 61., 52.429, 3779.053, 96.719, 105.065, 140.323, 5.226, 4.491, 1.14, 
  "", "", "", "", "", "", "", "", 2031., 94859., 8.126, 0.174, 2185., 0.187, 
  0.561, 1.8, "tests performed", "", "", "", "", "", "", "", "", "", 89.81, 
  1.1673029*^7, 10.202, 25.4, 6.704, 4.393, 6885.829, 7.1, 204.299, 6.89, "", 
  "", 25.383, 1.1, 71.51, 0.718}, {"BOL", "South America", "Bolivia", 
  "2020-07-10", 45565., 1452., 1249.571, 1702., 64., 54.571, 3903.443, 
  124.389, 107.048, 145.806, 5.483, 4.675, 1.13, "", "", "", "", "", "", "", 
  "", 2196., 97055., 8.314, 0.188, 2181., 0.187, 0.573, 1.7, 
  "tests performed", "", "", "", "", "", "", "", "", "", 89.81, 1.1673029*^7, 
  10.202, 25.4, 6.704, 4.393, 6885.829, 7.1, 204.299, 6.89, "", "", 25.383, 
  1.1, 71.51, 0.718}, {"BOL", "South America", "Bolivia", "2020-07-11", 
  47200., 1635., 1304.143, 1754., 52., 53.714, 4043.509, 140.066, 111.723, 
  150.261, 4.455, 4.602, 1.13, "", "", "", "", "", "", "", "", 2699., 99754., 
  8.546, 0.231, 2257., 0.193, 0.578, 1.7, "tests performed", "", "", "", "", 
  "", "", "", "", "", 89.81, 1.1673029*^7, 10.202, 25.4, 6.704, 4.393, 
  6885.829, 7.1, 204.299, 6.89, "", "", 25.383, 1.1, 71.51, 0.718}, 
 {"BOL", "South America", "Bolivia", "2020-07-12", 48187., 987., 1270., 
  1807., 53., 53.286, 4128.063, 84.554, 108.798, 154.801, 4.54, 4.565, 1.13, 
  "", "", "", "", "", "", "", "", 1869., 101623., 8.706, 0.16, 2106., 0.18, 
  0.603, 1.7, "tests performed", "", "", "", "", "", "", "", "", "", 89.81, 
  1.1673029*^7, 10.202, 25.4, 6.704, 4.393, 6885.829, 7.1, 204.299, 6.89, "", 
  "", 25.383, 1.1, 71.51, 0.718}, {"BOL", "South America", "Bolivia", 
  "2020-07-13", 49250., 1063., 1248.714, 1866., 59., 55.714, 4219.128, 
  91.065, 106.974, 159.856, 5.054, 4.773, 1.13, "", "", "", "", "", "", "", 
  "", 1705., 103328., 8.852, 0.146, 2073., 0.178, 0.602, 1.7, 
  "tests performed", "", "", "", "", "", "", "", "", "", 89.81, 1.1673029*^7, 
  10.202, 25.4, 6.704, 4.393, 6885.829, 7.1, 204.299, 6.89, "", "", 25.383, 
  1.1, 71.51, 0.718}, {"BOL", "South America", "Bolivia", "2020-07-14", 
  50867., 1617., 1331.714, 1898., 32., 52.571, 4357.652, 138.524, 114.085, 
  162.597, 2.741, 4.504, 1.13, "", "", "", "", "", "", "", "", 2449., 
  105777., 9.062, 0.21, 2161., 0.185, 0.616, 1.6, "tests performed", "", "", 
  "", "", "", "", "", "", "", 89.81, 1.1673029*^7, 10.202, 25.4, 6.704, 
  4.393, 6885.829, 7.1, 204.299, 6.89, "", "", 25.383, 1.1, 71.51, 0.718}, 
 {"BOL", "South America", "Bolivia", "2020-07-15", 52218., 1351., 1319.143, 
  1942., 44., 52.143, 4473.389, 115.737, 113.008, 166.366, 3.769, 4.467, 
  1.12, "", "", "", "", "", "", "", "", 2460., 108237., 9.272, 0.211, 2201., 
  0.189, 0.599, 1.7, "tests performed", "", "", "", "", "", "", "", "", "", 
  89.81, 1.1673029*^7, 10.202, 25.4, 6.704, 4.393, 6885.829, 7.1, 204.299, 
  6.89, "", "", 25.383, 1.1, 71.51, 0.718}, {"BOL", "South America", 
  "Bolivia", "2020-07-16", 54156., 1938., 1434.714, 1984., 42., 49.429, 
  4639.413, 166.024, 122.908, 169.964, 3.598, 4.234, 1.12, "", "", "", "", 
  "", "", "", "", 2875., 111112., 9.519, 0.246, 2322., 0.199, 0.618, 1.6, 
  "tests performed", "", "", "", "", "", "", "", "", "", 89.81, 1.1673029*^7, 
  10.202, 25.4, 6.704, 4.393, 6885.829, 7.1, 204.299, 6.89, "", "", 25.383, 
  1.1, 71.51, 0.718}, {"BOL", "South America", "Bolivia", "2020-07-17", 
  56102., 1946., 1505.286, 2049., 65., 49.571, 4806.122, 166.709, 128.954, 
  175.533, 5.568, 4.247, 1.12, "", "", "", "", "", "", "", "", 3070., 
  114182., 9.782, 0.263, 2447., 0.21, 0.615, 1.6, "tests performed", "", "", 
  "", "", "", "", "", "", "", 89.81, 1.1673029*^7, 10.202, 25.4, 6.704, 
  4.393, 6885.829, 7.1, 204.299, 6.89, "", "", 25.383, 1.1, 71.51, 0.718}, 
 {"BOL", "South America", "Bolivia", "2020-07-18", 58138., 2036., 1562.571, 
  2106., 57., 50.286, 4980.541, 174.419, 133.862, 180.416, 4.883, 4.308, 
  1.11, "", "", "", "", "", "", "", "", 2982., 117164., 10.037, 0.255, 2487., 
  0.213, 0.628, 1.6, "tests performed", "", "", "", "", "", "", "", "", "", 
  89.81, 1.1673029*^7, 10.202, 25.4, 6.704, 4.393, 6885.829, 7.1, 204.299, 
  6.89, "", "", 25.383, 1.1, 71.51, 0.718}, {"BOL", "South America", 
  "Bolivia", "2020-07-19", 59582., 1444., 1627.857, 2151., 45., 49.143, 
  5104.245, 123.704, 139.455, 184.271, 3.855, 4.21, 1.09, "", "", "", "", "", 
  "", "", "", 2600., 119764., 10.26, 0.223, 2592., 0.222, 0.628, 1.6, 
  "tests performed", "", "", "", "", "", "", "", "", "", 89.81, 1.1673029*^7, 
  10.202, 25.4, 6.704, 4.393, 6885.829, 7.1, 204.299, 6.89, "", "", 25.383, 
  1.1, 71.51, 0.718}, {"BOL", "South America", "Bolivia", "2020-07-20", 
  60991., 1409., 1677.286, 2218., 67., 50.286, 5224.951, 120.706, 143.689, 
  190.011, 5.74, 4.308, 1.08, "", "", "", "", "", "", "", "", 2023., 121787., 
  10.433, 0.173, 2637., 0.226, 0.636, 1.6, "tests performed", "", "", "", "", 
  "", "", "", "", "", 89.81, 1.1673029*^7, 10.202, 25.4, 6.704, 4.393, 
  6885.829, 7.1, 204.299, 6.89, "", "", 25.383, 1.1, 71.51, 0.718}, 
 {"BOL", "South America", "Bolivia", "2020-07-21", 62357., 1366., 1641.429, 
  2273., 55., 53.571, 5341.973, 117.022, 140.617, 194.722, 4.712, 4.589, 
  1.07, "", "", "", "", "", "", "", "", 2548., 124335., 10.651, 0.218, 2651., 
  0.227, 0.619, 1.6, "tests performed", "", "", "", "", "", "", "", "", "", 
  89.81, 1.1673029*^7, 10.202, 25.4, 6.704, 4.393, 6885.829, 7.1, 204.299, 
  6.89, "", "", 25.383, 1.1, 71.51, 0.718}, {"BOL", "South America", 
  "Bolivia", "2020-07-22", 64135., 1778., 1702.429, 2328., 55., 55.143, 
  5494.289, 152.317, 145.843, 199.434, 4.712, 4.724, 1.06, "", "", "", "", 
  "", "", "", "", 2832., 127167., 10.894, 0.243, 2704., 0.232, 0.63, 1.6, 
  "tests performed", "", "", "", "", "", "", "", "", "", 89.81, 1.1673029*^7, 
  10.202, 25.4, 6.704, 4.393, 6885.829, 7.1, 204.299, 6.89, "", "", 25.383, 
  1.1, 71.51, 0.718}, {"BOL", "South America", "Bolivia", "2020-07-23", 
  65252., 1117., 1585.143, 2407., 79., 60.429, 5589.98, 95.691, 135.795, 
  206.202, 6.768, 5.177, 1.05, "", "", "", "", "", "", "", "", 2240., 
  129407., 11.086, 0.192, 2614., 0.224, 0.606, 1.6, "tests performed", "", 
  "", "", "", "", "", "", "", "", 89.81, 1.1673029*^7, 10.202, 25.4, 6.704, 
  4.393, 6885.829, 7.1, 204.299, 6.89, "", "", 25.383, 1.1, 71.51, 0.718}, 
 {"BOL", "South America", "Bolivia", "2020-07-24", 66456., 1204., 1479.143, 
  2473., 66., 60.571, 5693.124, 103.144, 126.715, 211.856, 5.654, 5.189, 
  1.04, "", "", "", "", "", "", "", "", 1935., 131342., 11.252, 0.166, 2451., 
  0.21, 0.603, 1.7, "tests performed", "", "", "", "", "", "", "", "", "", 
  89.81, 1.1673029*^7, 10.202, 25.4, 6.704, 4.393, 6885.829, 7.1, 204.299, 
  6.89, "", "", 25.383, 1.1, 71.51, 0.718}, {"BOL", "South America", 
  "Bolivia", "2020-07-25", 68281., 1825., 1449., 2535., 62., 61.286, 
  5849.467, 156.343, 124.132, 217.167, 5.311, 5.25, 1.04, "", "", "", "", "", 
  "", "", "", 3427., 134769., 11.545, 0.294, 2515., 0.215, 0.576, 1.7, 
  "tests performed", "", "", "", "", "", "", "", "", "", 89.81, 1.1673029*^7, 
  10.202, 25.4, 6.704, 4.393, 6885.829, 7.1, 204.299, 6.89, "", "", 25.383, 
  1.1, 71.51, 0.718}, {"BOL", "South America", "Bolivia", "2020-07-26", 
  69429., 1148., 1406.714, 2583., 48., 61.714, 5947.814, 98.346, 120.51, 
  221.279, 4.112, 5.287, 1.04, "", "", "", "", "", "", "", "", 2156., 
  136925., 11.73, 0.185, 2452., 0.21, 0.574, 1.7, "tests performed", "", "", 
  "", "", "", "", "", "", "", 89.81, 1.1673029*^7, 10.202, 25.4, 6.704, 
  4.393, 6885.829, 7.1, 204.299, 6.89, "", "", 25.383, 1.1, 71.51, 0.718}, 
 {"BOL", "South America", "Bolivia", "2020-07-27", 71181., 1752., 1455.714, 
  2647., 64., 61.286, 6097.903, 150.09, 124.708, 226.762, 5.483, 5.25, 1.03, 
  "", "", "", "", "", "", "", "", 2941., 139866., 11.982, 0.252, 2583., 
  0.221, 0.564, 1.8, "tests performed", "", "", "", "", "", "", "", "", "", 
  89.81, 1.1673029*^7, 10.202, 25.4, 6.704, 4.393, 6885.829, 7.1, 204.299, 
  6.89, "", "", 25.383, 1.1, 71.51, 0.718}, {"BOL", "South America", 
  "Bolivia", "2020-07-28", 72327., 1146., 1424.286, 2720., 73., 63.857, 
  6196.078, 98.175, 122.015, 233.016, 6.254, 5.47, 1.03, "", "", "", "", "", 
  "", "", "", 2252., 142118., 12.175, 0.193, 2540., 0.218, 0.561, 1.8, 
  "tests performed", "", "", "", "", "", "", "", "", "", 89.81, 1.1673029*^7, 
  10.202, 25.4, 6.704, 4.393, 6885.829, 7.1, 204.299, 6.89, "", "", 25.383, 
  1.1, 71.51, 0.718}, {"BOL", "South America", "Bolivia", "2020-07-29", 
  73534., 1207., 1342.714, 2808., 88., 68.571, 6299.479, 103.401, 115.027, 
  240.555, 7.539, 5.874, 1.02, "", "", "", "", "", "", "", "", 2035., 
  144153., 12.349, 0.174, 2427., 0.208, 0.553, 1.8, "tests performed", "", 
  "", "", "", "", "", "", "", "", 89.81, 1.1673029*^7, 10.202, 25.4, 6.704, 
  4.393, 6885.829, 7.1, 204.299, 6.89, "", "", 25.383, 1.1, 71.51, 0.718}, 
 {"BOL", "South America", "Bolivia", "2020-07-30", 75234., 1700., 1426., 
  2894., 86., 69.571, 6445.114, 145.635, 122.162, 247.922, 7.367, 5.96, 1.02, 
  "", "", "", "", "", "", "", "", 3305., 147458., 12.632, 0.283, 2579., 
  0.221, 0.553, 1.8, "tests performed", "", "", "", "", "", "", "", "", "", 
  89.81, 1.1673029*^7, 10.202, 25.4, 6.704, 4.393, 6885.829, 7.1, 204.299, 
  6.89, "", "", 25.383, 1.1, 71.51, 0.718}, {"BOL", "South America", 
  "Bolivia", "2020-07-31", 76789., 1555., 1476.143, 2977., 83., 72., 
  6578.327, 133.213, 126.458, 255.032, 7.11, 6.168, 1.02, "", "", "", "", "", 
  "", "", "", 3012., 150470., 12.89, 0.258, 2733., 0.234, 0.54, 1.9, 
  "tests performed", "", "", "", "", "", "", "", "", "", 89.81, 1.1673029*^7, 
  10.202, 25.4, 6.704, 4.393, 6885.829, 7.1, 204.299, 6.89, "", "", 25.383, 
  1.1, 71.51, 0.718}, {"BOL", "South America", "Bolivia", "2020-08-01", 
  78793., 2004., 1501.714, 3064., 87., 75.571, 6750.005, 171.678, 128.648, 
  262.485, 7.453, 6.474, 1.02, "", "", "", "", "", "", "", "", 3484., 
  153954., 13.189, 0.298, 2741., 0.235, 0.548, 1.8, "tests performed", "", 
  "", "", "", "", "", "", "", "", 89.81, 1.1673029*^7, 10.202, 25.4, 6.704, 
  4.393, 6885.829, 7.1, 204.299, 6.89, "", "", 25.383, 1.1, 71.51, 0.718}, 
 {"BOL", "South America", "Bolivia", "2020-08-02", 80153., 1360., 1532., 
  3153., 89., 81.429, 6866.513, 116.508, 131.243, 270.11, 7.624, 6.976, 1.02, 
  "", "", "", "", "", "", "", "", 2970., 156924., 13.443, 0.254, 2857., 
  0.245, 0.536, 1.9, "tests performed", "", "", "", "", "", "", "", "", "", 
  89.81, 1.1673029*^7, 10.202, 25.4, 6.704, 4.393, 6885.829, 7.1, 204.299, 
  6.89, "", "", 25.383, 1.1, 71.51, 0.718}, {"BOL", "South America", 
  "Bolivia", "2020-08-03", 81846., 1693., 1523.571, 3228., 75., 83., 
  7011.548, 145.035, 130.521, 276.535, 6.425, 7.11, 1.01, "", "", "", "", "", 
  "", "", "", 2903., 159827., 13.692, 0.249, 2852., 0.244, 0.534, 1.9, 
  "tests performed", "", "", "", "", "", "", "", "", "", 89.81, 1.1673029*^7, 
  10.202, 25.4, 6.704, 4.393, 6885.829, 7.1, 204.299, 6.89, "", "", 25.383, 
  1.1, 71.51, 0.718}, {"BOL", "South America", "Bolivia", "2020-08-04", 
  83361., 1515., 1576.286, 3320., 92., 85.714, 7141.334, 129.786, 135.037, 
  284.416, 7.881, 7.343, 1., "", "", "", "", "", "", "", "", 2834., 162661., 
  13.935, 0.243, 2935., 0.251, 0.537, 1.9, "tests performed", "", "", "", "", 
  "", "", "", "", "", 89.81, 1.1673029*^7, 10.202, 25.4, 6.704, 4.393, 
  6885.829, 7.1, 204.299, 6.89, "", "", 25.383, 1.1, 71.51, 0.718}, 
 {"BOL", "South America", "Bolivia", "2020-08-05", 85141., 1780., 1658.143, 
  3385., 65., 82.429, 7293.822, 152.488, 142.049, 289.985, 5.568, 7.061, 
  0.99, "", "", "", "", "", "", "", "", 3443., 166104., 14.23, 0.295, 3136., 
  0.269, 0.529, 1.9, "tests performed", "", "", "", "", "", "", "", "", "", 
  89.81, 1.1673029*^7, 10.202, 25.4, 6.704, 4.393, 6885.829, 7.1, 204.299, 
  6.89, "", "", 25.383, 1.1, 71.51, 0.718}, {"BOL", "South America", 
  "Bolivia", "2020-08-06", 86423., 1282., 1598.429, 3465., 80., 81.571, 
  7403.648, 109.826, 136.933, 296.838, 6.853, 6.988, 0.98, "", "", "", "", 
  "", "", "", "", 2459., 168563., 14.44, 0.211, 3015., 0.258, 0.53, 1.9, 
  "tests performed", "", "", "", "", "", "", "", "", "", 89.81, 1.1673029*^7, 
  10.202, 25.4, 6.704, 4.393, 6885.829, 7.1, 204.299, 6.89, "", "", 25.383, 
  1.1, 71.51, 0.718}, {"BOL", "South America", "Bolivia", "2020-08-07", 
  87891., 1468., 1586., 3524., 59., 78.143, 7529.408, 125.76, 135.869, 
  301.893, 5.054, 6.694, 0.98, "", "", "", "", "", "", "", "", 3140., 
  171703., 14.709, 0.269, 3033., 0.26, 0.523, 1.9, "tests performed", "", "", 
  "", "", "", "", "", "", "", 89.81, 1.1673029*^7, 10.202, 25.4, 6.704, 
  4.393, 6885.829, 7.1, 204.299, 6.89, "", "", 25.383, 1.1, 71.51, 0.718}, 
 {"BOL", "South America", "Bolivia", "2020-08-08", 89055., 1164., 1466., 
  3587., 63., 74.714, 7629.125, 99.717, 125.589, 307.29, 5.397, 6.401, 0.97, 
  "", "", "", "", "", "", "", "", 2438., 174141., 14.918, 0.209, 2884., 
  0.247, 0.508, 2., "tests performed", "", "", "", "", "", "", "", "", "", 
  89.81, 1.1673029*^7, 10.202, 25.4, 6.704, 4.393, 6885.829, 7.1, 204.299, 
  6.89, "", "", 25.383, 1.1, 71.51, 0.718}, {"BOL", "South America", 
  "Bolivia", "2020-08-09", 89999., 944., 1406.571, 3640., 53., 69.571, 
  7709.995, 80.87, 120.498, 311.83, 4.54, 5.96, 0.97, "", "", "", "", "", "", 
  "", "", 2167., 176308., 15.104, 0.186, 2769., 0.237, 0.508, 2., 
  "tests performed", "", "", "", "", "", "", "", "", "", 89.81, 1.1673029*^7, 
  10.202, 25.4, 6.704, 4.393, 6885.829, 7.1, 204.299, 6.89, "", "", 25.383, 
  1.1, 71.51, 0.718}, {"BOL", "South America", "Bolivia", "2020-08-10", 
  91635., 1636., 1398.429, 3712., 72., 69.143, 7850.148, 140.152, 119.8, 
  317.998, 6.168, 5.923, 0.97, "", "", "", "", "", "", "", "", 3245., 
  179553., 15.382, 0.278, 2818., 0.241, 0.496, 2., "tests performed", "", "", 
  "", "", "", "", "", "", "", 89.81, 1.1673029*^7, 10.202, 25.4, 6.704, 
  4.393, 6885.829, 7.1, 204.299, 6.89, "", "", 25.383, 1.1, 71.51, 0.718}, 
 {"BOL", "South America", "Bolivia", "2020-08-11", 93328., 1693., 1423.857, 
  3761., 49., 63., 7995.183, 145.035, 121.978, 322.196, 4.198, 5.397, 0.97, 
  "", "", "", "", "", "", "", "", 3759., 183312., 15.704, 0.322, 2950., 
  0.253, 0.483, 2.1, "tests performed", "", "", "", "", "", "", "", "", "", 
  89.81, 1.1673029*^7, 10.202, 25.4, 6.704, 4.393, 6885.829, 7.1, 204.299, 
  6.89, "", "", 25.383, 1.1, 71.51, 0.718}, {"BOL", "South America", 
  "Bolivia", "2020-08-12", 95071., 1743., 1418.571, 3827., 66., 63.143, 
  8144.501, 149.319, 121.526, 327.85, 5.654, 5.409, 0.96, "", "", "", "", "", 
  "", "", "", 3652., 186964., 16.017, 0.313, 2980., 0.255, 0.476, 2.1, 
  "tests performed", "", "", "", "", "", "", "", "", "", 89.81, 1.1673029*^7, 
  10.202, 25.4, 6.704, 4.393, 6885.829, 7.1, 204.299, 6.89, "", "", 25.383, 
  1.1, 71.51, 0.718}, {"BOL", "South America", "Bolivia", "2020-08-13", 
  96459., 1388., 1433.714, 3884., 57., 59.857, 8263.408, 118.907, 122.823, 
  332.733, 4.883, 5.128, 0.95, "", "", "", "", "", "", "", "", 2470., 
  189434., 16.228, 0.212, 2982., 0.255, 0.481, 2.1, "tests performed", "", 
  "", "", "", "", "", "", "", "", 89.81, 1.1673029*^7, 10.202, 25.4, 6.704, 
  4.393, 6885.829, 7.1, 204.299, 6.89, "", "", 25.383, 1.1, 71.51, 0.718}, 
 {"BOL", "South America", "Bolivia", "2020-08-14", 97950., 1491., 1437., 
  3939., 55., 59.286, 8391.138, 127.73, 123.104, 337.445, 4.712, 5.079, 0.95, 
  "", "", "", "", "", "", "", "", 2991., 192425., 16.485, 0.256, 2960., 
  0.254, 0.485, 2.1, "tests performed", "", "", "", "", "", "", "", "", "", 
  89.81, 1.1673029*^7, 10.202, 25.4, 6.704, 4.393, 6885.829, 7.1, 204.299, 
  6.89, "", "", 25.383, 1.1, 71.51, 0.718}, {"BOL", "South America", 
  "Bolivia", "2020-08-15", 99146., 1196., 1441.571, 4003., 64., 59.429, 
  8493.597, 102.458, 123.496, 342.927, 5.483, 5.091, 0.94, "", "", "", "", 
  "", "", "", "", 3552., 195977., 16.789, 0.304, 3119., 0.267, 0.462, 2.2, 
  "tests performed", "", "", "", "", "", "", "", "", "", 89.81, 1.1673029*^7, 
  10.202, 25.4, 6.704, 4.393, 6885.829, 7.1, 204.299, 6.89, "", "", 25.383, 
  1.1, 71.51, 0.718}, {"BOL", "South America", "Bolivia", "2020-08-16", 
  100344., 1198., 1477.857, 4058., 55., 59.714, 8596.226, 102.63, 126.604, 
  347.639, 4.712, 5.116, 0.93, "", "", "", "", "", "", "", "", 2721., 
  198698., 17.022, 0.233, 3199., 0.274, 0.462, 2.2, "tests performed", "", 
  "", "", "", "", "", "", "", "", 89.81, 1.1673029*^7, 10.202, 25.4, 6.704, 
  4.393, 6885.829, 7.1, 204.299, 6.89, "", "", 25.383, 1.1, 71.51, 0.718}, 
 {"BOL", "South America", "Bolivia", "2020-08-17", 101223., 879., 1369.714, 
  4123., 65., 58.714, 8671.528, 75.302, 117.34, 353.207, 5.568, 5.03, 0.93, 
  "", "", "", "", "", "", "", "", 1513., 200211., 17.152, 0.13, 2951., 0.253, 
  0.464, 2.2, "tests performed", "", "", "", "", "", "", "", "", "", 89.81, 
  1.1673029*^7, 10.202, 25.4, 6.704, 4.393, 6885.829, 7.1, 204.299, 6.89, "", 
  "", 25.383, 1.1, 71.51, 0.718}, {"BOL", "South America", "Bolivia", 
  "2020-08-18", 103019., 1796., 1384.429, 4172., 49., 58.714, 8825.387, 
  153.859, 118.601, 357.405, 4.198, 5.03, 0.92, "", "", "", "", "", "", "", 
  "", 4607., 204818., 17.546, 0.395, 3072., 0.263, 0.451, 2.2, 
  "tests performed", "", "", "", "", "", "", "", "", "", 89.81, 1.1673029*^7, 
  10.202, 25.4, 6.704, 4.393, 6885.829, 7.1, 204.299, 6.89, "", "", 25.383, 
  1.1, 71.51, 0.718}, {"BOL", "South America", "Bolivia", "2020-08-19", 
  105050., 2031., 1425.571, 4233., 61., 58., 8999.378, 173.991, 122.125, 
  362.631, 5.226, 4.969, 0.92, "", "", "", "", "", "", "", "", 3820., 
  208638., 17.874, 0.327, 3096., 0.265, 0.46, 2.2, "tests performed", "", "", 
  "", "", "", "", "", "", "", 89.81, 1.1673029*^7, 10.202, 25.4, 6.704, 
  4.393, 6885.829, 7.1, 204.299, 6.89, "", "", 25.383, 1.1, 71.51, 0.718}, 
 {"BOL", "South America", "Bolivia", "2020-08-20", 106065., 1015., 1372.286, 
  4305., 72., 60.143, 9086.331, 86.953, 117.56, 368.799, 6.168, 5.152, 0.9, 
  "", "", "", "", "", "", "", "", 2680., 211318., 18.103, 0.23, 3126., 0.268, 
  0.439, 2.3, "tests performed", "", "", "", "", "", "", "", "", "", 89.81, 
  1.1673029*^7, 10.202, 25.4, 6.704, 4.393, 6885.829, 7.1, 204.299, 6.89, "", 
  "", 25.383, 1.1, 71.51, 0.718}, {"BOL", "South America", "Bolivia", 
  "2020-08-21", 107435., 1370., 1355., 4366., 61., 61., 9203.695, 117.365, 
  116.08, 374.025, 5.226, 5.226, 0.89, "", "", "", "", "", "", "", "", 2595., 
  213913., 18.325, 0.222, 3070., 0.263, 0.441, 2.3, "tests performed", "", 
  "", "", "", "", "", "", "", "", 89.81, 1.1673029*^7, 10.202, 25.4, 6.704, 
  4.393, 6885.829, 7.1, 204.299, 6.89, "", "", 25.383, 1.1, 71.51, 0.718}, 
 {"BOL", "South America", "Bolivia", "2020-08-22", 108427., 992., 1325.857, 
  4442., 76., 62.714, 9288.677, 84.982, 113.583, 380.535, 6.511, 5.373, 0.88, 
  "", "", "", "", "", "", "", "", 2566., 216479., 18.545, 0.22, 2929., 0.251, 
  0.453, 2.2, "tests performed", "", "", "", "", "", "", "", "", "", 89.81, 
  1.1673029*^7, 10.202, 25.4, 6.704, 4.393, 6885.829, 7.1, 204.299, 6.89, "", 
  "", 25.383, 1.1, 71.51, 0.718}, {"BOL", "South America", "Bolivia", 
  "2020-08-23", 109149., 722., 1257.857, 4509., 67., 64.429, 9350.529, 
  61.852, 107.758, 386.275, 5.74, 5.519, 0.87, "", "", "", "", "", "", "", 
  "", 2385., 218864., 18.75, 0.204, 2881., 0.247, 0.437, 2.3, 
  "tests performed", "", "", "", "", "", "", "", "", "", 89.81, 1.1673029*^7, 
  10.202, 25.4, 6.704, 4.393, 6885.829, 7.1, 204.299, 6.89, "", "", 25.383, 
  1.1, 71.51, 0.718}, {"BOL", "South America", "Bolivia", "2020-08-24", 
  110148., 999., 1275., 4578., 69., 65., 9436.111, 85.582, 109.226, 392.186, 
  5.911, 5.568, 0.87, "", "", "", "", "", "", "", "", 2222., 221086., 18.94, 
  0.19, 2982., 0.255, 0.428, 2.3, "tests performed", "", "", "", "", "", "", 
  "", "", "", 89.81, 1.1673029*^7, 10.202, 25.4, 6.704, 4.393, 6885.829, 7.1, 
  204.299, 6.89, "", "", 25.383, 1.1, 71.51, 0.718}, 
 {"BOL", "South America", "Bolivia", "2020-08-25", 110999., 851., 1140., 
  4664., 86., 70.286, 9509.014, 72.903, 97.661, 399.554, 7.367, 6.021, 0.86, 
  "", "", "", "", "", "", "", "", 2114., 223200., 19.121, 0.181, 2626., 
  0.225, 0.434, 2.3, "tests performed", "", "", "", "", "", "", "", "", "", 
  89.81, 1.1673029*^7, 10.202, 25.4, 6.704, 4.393, 6885.829, 7.1, 204.299, 
  6.89, "", "", 25.383, 1.1, 71.51, 0.718}, {"BOL", "South America", 
  "Bolivia", "2020-08-26", 112094., 1095., 1006.286, 4726., 62., 70.429, 
  9602.82, 93.806, 86.206, 404.865, 5.311, 6.033, 0.86, "", "", "", "", "", 
  "", "", "", 2274., 225474., 19.316, 0.195, 2405., 0.206, 0.418, 2.4, 
  "tests performed", "", "", "", "", "", "", "", "", "", 89.81, 1.1673029*^7, 
  10.202, 25.4, 6.704, 4.393, 6885.829, 7.1, 204.299, 6.89, "", "", 25.383, 
  1.1, 71.51, 0.718}, {"BOL", "South America", "Bolivia", "2020-08-27", 
  113129., 1035., 1009.143, 4791., 65., 69.429, 9691.486, 88.666, 86.451, 
  410.433, 5.568, 5.948, 0.85, "", "", "", "", "", "", "", "", 3869., 
  229343., 19.647, 0.331, 2575., 0.221, 0.392, 2.6, "tests performed", "", 
  "", "", "", "", "", "", "", "", 89.81, 1.1673029*^7, 10.202, 25.4, 6.704, 
  4.393, 6885.829, 7.1, 204.299, 6.89, "", "", 25.383, 1.1, 71.51, 0.718}, 
 {"BOL", "South America", "Bolivia", "2020-08-28", 114409., 1280., 996.286, 
  4846., 55., 68.571, 9801.141, 109.654, 85.349, 415.145, 4.712, 5.874, 0.85, 
  "", "", "", "", "", "", "", "", 3632., 232975., 19.958, 0.311, 2723., 
  0.233, 0.366, 2.7, "tests performed", "", "", "", "", "", "", "", "", "", 
  89.81, 1.1673029*^7, 10.202, 25.4, 6.704, 4.393, 6885.829, 7.1, 204.299, 
  6.89, "", "", 25.383, 1.1, 71.51, 0.718}, {"BOL", "South America", 
  "Bolivia", "2020-08-29", 115354., 945., 989.571, 4938., 92., 70.857, 
  9882.097, 80.956, 84.774, 423.026, 7.881, 6.07, 0.85, "", "", "", "", "", 
  "", "", "", 2615., 235590., 20.182, 0.224, 2730., 0.234, 0.362, 2.8, 
  "tests performed", "", "", "", "", "", "", "", "", "", 89.81, 1.1673029*^7, 
  10.202, 25.4, 6.704, 4.393, 6885.829, 7.1, 204.299, 6.89, "", "", 25.383, 
  1.1, 71.51, 0.718}, {"BOL", "South America", "Bolivia", "2020-08-30", 
  115968., 614., 974.143, 4966., 28., 65.286, 9934.696, 52.6, 83.452, 
  425.425, 2.399, 5.593, 0.84, "", "", "", "", "", "", "", "", "", "", "", 
  "", 2630., 0.225, 0.37, 2.7, "tests performed", "", "", "", "", "", "", "", 
  "", "", 89.81, 1.1673029*^7, 10.202, 25.4, 6.704, 4.393, 6885.829, 7.1, 
  204.299, 6.89, "", "", 25.383, 1.1, 71.51, 0.718}, 
 {"BOL", "South America", "Bolivia", "2020-08-31", 116598., 630., 921.429, 
  5027., 61., 64.143, 9988.667, 53.971, 78.937, 430.651, 5.226, 5.495, 0.84, 
  "", "", "", "", "", "", "", "", "", 238965., 20.472, "", 2554., 0.219, 
  0.361, 2.8, "tests performed", "", "", "", "", "", "", "", "", "", 89.81, 
  1.1673029*^7, 10.202, 25.4, 6.704, 4.393, 6885.829, 7.1, 204.299, 6.89, "", 
  "", 25.383, 1.1, 71.51, 0.718}, {"BOL", "South America", "Bolivia", 
  "2020-09-01", 117267., 669., 895.429, 5101., 74., 62.429, 10045.979, 
  57.312, 76.709, 436.99, 6.339, 5.348, 0.84, "", "", "", "", "", "", "", "", 
  1693., 240658., 20.617, 0.145, 2494., 0.214, 0.359, 2.8, "tests performed", 
  "", "", "", "", "", "", "", "", "", 81.48, 1.1673029*^7, 10.202, 25.4, 
  6.704, 4.393, 6885.829, 7.1, 204.299, 6.89, "", "", 25.383, 1.1, 71.51, 
  0.718}, {"BOL", "South America", "Bolivia", "2020-09-02", 117928., 661., 
  833.429, 5203., 102., 68.143, 10102.605, 56.626, 71.398, 445.728, 8.738, 
  5.838, 0.84, "", "", "", "", "", "", "", "", 2166., 242824., 20.802, 0.186, 
  2479., 0.212, 0.336, 3., "tests performed", "", "", "", "", "", "", "", "", 
  "", 81.48, 1.1673029*^7, 10.202, 25.4, 6.704, 4.393, 6885.829, 7.1, 
  204.299, 6.89, "", "", 25.383, 1.1, 71.51, 0.718}, 
 {"BOL", "South America", "Bolivia", "2020-09-03", 118781., 853., 807.429, 
  5288., 85., 71., 10175.679, 73.074, 69.17, 453.01, 7.282, 6.082, 0.84, "", 
  "", "", "", "", "", "", "", 2426., 245250., 21.01, 0.208, 2272., 0.195, 
  0.355, 2.8, "tests performed", "", "", "", "", "", "", "", "", "", 81.48, 
  1.1673029*^7, 10.202, 25.4, 6.704, 4.393, 6885.829, 7.1, 204.299, 6.89, "", 
  "", 25.383, 1.1, 71.51, 0.718}, {"BOL", "South America", "Bolivia", 
  "2020-09-04", 119580., 799., 738.714, 5343., 55., 71., 10244.128, 68.448, 
  63.284, 457.722, 4.712, 6.082, 0.85, "", "", "", "", "", "", "", "", 2286., 
  247536., 21.206, 0.196, 2080., 0.178, 0.355, 2.8, "tests performed", "", 
  "", "", "", "", "", "", "", "", 81.48, 1.1673029*^7, 10.202, 25.4, 6.704, 
  4.393, 6885.829, 7.1, 204.299, 6.89, "", "", 25.383, 1.1, 71.51, 0.718}, 
 {"BOL", "South America", "Bolivia", "2020-09-05", 120241., 661., 698.143, 
  5398., 55., 65.714, 10300.754, 56.626, 59.808, 462.434, 4.712, 5.63, 0.85, 
  "", "", "", "", "", "", "", "", 2770., 250306., 21.443, 0.237, 2102., 0.18, 
  0.332, 3., "tests performed", "", "", "", "", "", "", "", "", "", 81.48, 
  1.1673029*^7, 10.202, 25.4, 6.704, 4.393, 6885.829, 7.1, 204.299, 6.89, "", 
  "", 25.383, 1.1, 71.51, 0.718}, {"BOL", "South America", "Bolivia", 
  "2020-09-06", 120769., 528., 685.857, 5398., 0., 61.714, 10345.986, 45.232, 
  58.756, 462.434, 0., 5.287, 0.86, "", "", "", "", "", "", "", "", 1625., 
  251931., 21.582, 0.139, 2093., 0.179, 0.328, 3.1, "tests performed", "", 
  "", "", "", "", "", "", "", "", 81.48, 1.1673029*^7, 10.202, 25.4, 6.704, 
  4.393, 6885.829, 7.1, 204.299, 6.89, "", "", 25.383, 1.1, 71.51, 0.718}, 
 {"BOL", "South America", "Bolivia", "2020-09-07", 121604., 835., 715.143, 
  7054., 1656., 289.571, 10417.519, 71.532, 61.265, 604.299, 141.865, 24.807, 
  0.86, "", "", "", "", "", "", "", "", 2557., 254488., 21.801, 0.219, 2218., 
  0.19, 0.322, 3.1, "tests performed", "", "", "", "", "", "", "", "", "", 
  81.48, 1.1673029*^7, 10.202, 25.4, 6.704, 4.393, 6885.829, 7.1, 204.299, 
  6.89, "", "", 25.383, 1.1, 71.51, 0.718}, {"BOL", "South America", 
  "Bolivia", "2020-09-08", 122308., 704., 720.143, 7097., 43., 285.143, 
  10477.829, 60.31, 61.693, 607.983, 3.684, 24.427, 0.87, "", "", "", "", "", 
  "", "", "", 2737., 257225., 22.036, 0.234, 2367., 0.203, 0.304, 3.3, 
  "tests performed", "", "", "", "", "", "", "", "", "", 81.48, 1.1673029*^7, 
  10.202, 25.4, 6.704, 4.393, 6885.829, 7.1, 204.299, 6.89, "", "", 25.383, 
  1.1, 71.51, 0.718}, {"BOL", "South America", "Bolivia", "2020-09-09", 
  123345., 1037., 773.857, 7146., 49., 277.571, 10566.666, 88.837, 66.294, 
  612.18, 4.198, 23.779, 0.87, "", "", "", "", "", "", "", "", 2691., 
  259916., 22.266, 0.231, 2442., 0.209, 0.317, 3.2, "tests performed", "", 
  "", "", "", "", "", "", "", "", 81.48, 1.1673029*^7, 10.202, 25.4, 6.704, 
  4.393, 6885.829, 7.1, 204.299, 6.89, "", "", 25.383, 1.1, 71.51, 0.718}, 
 {"BOL", "South America", "Bolivia", "2020-09-10", 124205., 860., 774.857, 
  7193., 47., 272.143, 10640.34, 73.674, 66.38, 616.207, 4.026, 23.314, 0.87, 
  "", "", "", "", "", "", "", "", 3985., 263901., 22.608, 0.341, 2664., 
  0.228, 0.291, 3.4, "tests performed", "", "", "", "", "", "", "", "", "", 
  81.48, 1.1673029*^7, 10.202, 25.4, 6.704, 4.393, 6885.829, 7.1, 204.299, 
  6.89, "", "", 25.383, 1.1, 71.51, 0.718}, {"BOL", "South America", 
  "Bolivia", "2020-09-11", 125172., 967., 798.857, 7250., 57., 272.429, 
  10723.181, 82.841, 68.436, 621.09, 4.883, 23.338, 0.87, "", "", "", "", "", 
  "", "", "", 2637., 266538., 22.834, 0.226, 2715., 0.233, 0.294, 3.4, 
  "tests performed", "", "", "", "", "", "", "", "", "", 81.48, 1.1673029*^7, 
  10.202, 25.4, 6.704, 4.393, 6885.829, 7.1, 204.299, 6.89, "", "", 25.383, 
  1.1, 71.51, 0.718}, {"BOL", "South America", "Bolivia", "2020-09-12", 
  125982., 810., 820.143, 7297., 47., 271.286, 10792.571, 69.391, 70.26, 
  625.116, 4.026, 23.24, 0.86, "", "", "", "", "", "", "", "", 3090., 
  269628., 23.098, 0.265, 2760., 0.236, 0.297, 3.4, "tests performed", "", 
  "", "", "", "", "", "", "", "", 81.48, 1.1673029*^7, 10.202, 25.4, 6.704, 
  4.393, 6885.829, 7.1, 204.299, 6.89, "", "", 25.383, 1.1, 71.51, 0.718}, 
 {"BOL", "South America", "Bolivia", "2020-09-13", 126791., 809., 860.286, 
  7344., 47., 278., 10861.877, 69.305, 73.699, 629.143, 4.026, 23.816, 0.86, 
  "", "", "", "", "", "", "", "", 1895., 271523., 23.261, 0.162, 2799., 0.24, 
  0.307, 3.3, "tests performed", "", "", "", "", "", "", "", "", "", 81.48, 
  1.1673029*^7, 10.202, 25.4, 6.704, 4.393, 6885.829, 7.1, 204.299, 6.89, "", 
  "", 25.383, 1.1, 71.51, 0.718}, {"BOL", "South America", "Bolivia", 
  "2020-09-14", 127619., 828., 859.286, 7394., 50., 48.571, 10932.809, 
  70.933, 73.613, 633.426, 4.283, 4.161, 0.85, "", "", "", "", "", "", "", 
  "", 1513., 273036., 23.39, 0.13, 2650., 0.227, 0.324, 3.1, 
  "tests performed", "", "", "", "", "", "", "", "", "", 81.48, 1.1673029*^7, 
  10.202, 25.4, 6.704, 4.393, 6885.829, 7.1, 204.299, 6.89, "", "", 25.383, 
  1.1, 71.51, 0.718}, {"BOL", "South America", "Bolivia", "2020-09-15", 
  128286., 667., 854., 7447., 53., 50., 10989.95, 57.14, 73.16, 637.966, 
  4.54, 4.283, 0.83, "", "", "", "", "", "", "", "", 2925., 275961., 23.641, 
  0.251, 2677., 0.229, 0.319, 3.1, "tests performed", "", "", "", "", "", "", 
  "", "", "", 81.48, 1.1673029*^7, 10.202, 25.4, 6.704, 4.393, 6885.829, 7.1, 
  204.299, 6.89, "", "", 25.383, 1.1, 71.51, 0.718}, 
 {"BOL", "South America", "Bolivia", "2020-09-16", 128872., 586., 789.571, 
  7478., 31., 47.429, 11040.151, 50.201, 67.641, 640.622, 2.656, 4.063, 0.82, 
  "", "", "", "", "", "", "", "", 1684., 277645., 23.785, 0.144, 2533., 
  0.217, 0.312, 3.2, "tests performed", "", "", "", "", "", "", "", "", "", 
  81.48, 1.1673029*^7, 10.202, 25.4, 6.704, 4.393, 6885.829, 7.1, 204.299, 
  6.89, "", "", 25.383, 1.1, 71.51, 0.718}, {"BOL", "South America", 
  "Bolivia", "2020-09-17", 129419., 547., 744.857, 7511., 33., 45.429, 
  11087.011, 46.86, 63.81, 643.449, 2.827, 3.892, 0.81, "", "", "", "", "", 
  "", "", "", 2196., 279841., 23.973, 0.188, 2277., 0.195, 0.327, 3.1, 
  "tests performed", "", "", "", "", "", "", "", "", "", 81.48, 1.1673029*^7, 
  10.202, 25.4, 6.704, 4.393, 6885.829, 7.1, 204.299, 6.89, "", "", 25.383, 
  1.1, 71.51, 0.718}, {"BOL", "South America", "Bolivia", "2020-09-18", 
  130051., 632., 697., 7550., 39., 42.857, 11141.153, 54.142, 59.71, 646.79, 
  3.341, 3.671, 0.8, "", "", "", "", "", "", "", "", 2300., 282141., 24.17, 
  0.197, 2229., 0.191, 0.313, 3.2, "tests performed", "", "", "", "", "", "", 
  "", "", "", 81.48, 1.1673029*^7, 10.202, 25.4, 6.704, 4.393, 6885.829, 7.1, 
  204.299, 6.89, "", "", 25.383, 1.1, 71.51, 0.718}, 
 {"BOL", "South America", "Bolivia", "2020-09-19", 130470., 419., 641.143, 
  7586., 36., 41.286, 11177.048, 35.895, 54.925, 649.874, 3.084, 3.537, 0.8, 
  "", "", "", "", "", "", "", "", 1651., 283792., 24.312, 0.141, 2023., 
  0.173, 0.317, 3.2, "tests performed", "", "", "", "", "", "", "", "", "", 
  81.48, 1.1673029*^7, 10.202, 25.4, 6.704, 4.393, 6885.829, 7.1, 204.299, 
  6.89, "", "", 25.383, 1.1, 71.51, 0.718}, {"BOL", "South America", 
  "Bolivia", "2020-09-20", 130676., 206., 555., 7617., 31., 39., 11194.695, 
  17.648, 47.545, 652.53, 2.656, 3.341, 0.79, "", "", "", "", "", "", "", "", 
  766., 284558., 24.377, 0.066, 1862., 0.16, 0.298, 3.4, "tests performed", 
  "", "", "", "", "", "", "", "", "", 81.48, 1.1673029*^7, 10.202, 25.4, 
  6.704, 4.393, 6885.829, 7.1, 204.299, 6.89, "", "", 25.383, 1.1, 71.51, 
  0.718}, {"BOL", "South America", "Bolivia", "2020-09-21", 130986., 310., 
  481., 7654., 37., 37.143, 11221.252, 26.557, 41.206, 655.7, 3.17, 3.182, 
  0.79, "", "", "", "", "", "", "", "", 1097., 285655., 24.471, 0.094, 1803., 
  0.154, 0.267, 3.7, "tests performed", "", "", "", "", "", "", "", "", "", 
  81.48, 1.1673029*^7, 10.202, 25.4, 6.704, 4.393, 6885.829, 7.1, 204.299, 
  6.89, "", "", 25.383, 1.1, 71.51, 0.718}, {"BOL", "South America", 
  "Bolivia", "2020-09-22", 131453., 467., 452.429, 7693., 39., 35.143, 
  11261.259, 40.007, 38.758, 659.041, 3.341, 3.011, 0.79, "", "", "", "", "", 
  "", "", "", 1605., 287260., 24.609, 0.137, 1614., 0.138, 0.28, 3.6, 
  "tests performed", "", "", "", "", "", "", "", "", "", 81.48, 1.1673029*^7, 
  10.202, 25.4, 6.704, 4.393, 6885.829, 7.1, 204.299, 6.89, "", "", 25.383, 
  1.1, 71.51, 0.718}, {"BOL", "South America", "Bolivia", "2020-09-23", 
  131990., 537., 445.429, 7731., 38., 36.143, 11307.262, 46.003, 38.159, 
  662.296, 3.255, 3.096, 0.8, "", "", "", "", "", "", "", "", 1870., 289130., 
  24.769, 0.16, 1641., 0.141, 0.271, 3.7, "tests performed", "", "", "", "", 
  "", "", "", "", "", 81.48, 1.1673029*^7, 10.202, 25.4, 6.704, 4.393, 
  6885.829, 7.1, 204.299, 6.89, "", "", 25.383, 1.1, 71.51, 0.718}, 
 {"BOL", "South America", "Bolivia", "2020-09-24", 132618., 628., 457., 
  7765., 34., 36.286, 11361.061, 53.799, 39.15, 665.209, 2.913, 3.109, 0.8, 
  "", "", "", "", "", "", "", "", 1871., 291001., 24.929, 0.16, 1594., 0.137, 
  0.287, 3.5, "tests performed", "", "", "", "", "", "", "", "", "", 81.48, 
  1.1673029*^7, 10.202, 25.4, 6.704, 4.393, 6885.829, 7.1, 204.299, 6.89, "", 
  "", 25.383, 1.1, 71.51, 0.718}, {"BOL", "South America", "Bolivia", 
  "2020-09-25", 133222., 604., 453., 7800., 35., 35.714, 11412.805, 51.743, 
  38.807, 668.207, 2.998, 3.06, 0.8, "", "", "", "", "", "", "", "", 1571., 
  292572., 25.064, 0.135, 1490., 0.128, 0.304, 3.3, "tests performed", "", 
  "", "", "", "", "", "", "", "", 81.48, 1.1673029*^7, 10.202, 25.4, 6.704, 
  4.393, 6885.829, 7.1, 204.299, 6.89, "", "", 25.383, 1.1, 71.51, 0.718}, 
 {"BOL", "South America", "Bolivia", "2020-09-26", 133592., 370., 446., 
  7828., 28., 34.571, 11444.502, 31.697, 38.208, 670.606, 2.399, 2.962, 0.8, 
  "", "", "", "", "", "", "", "", 1461., 294033., 25.189, 0.125, 1463., 
  0.125, 0.305, 3.3, "tests performed", "", "", "", "", "", "", "", "", "", 
  81.48, 1.1673029*^7, 10.202, 25.4, 6.704, 4.393, 6885.829, 7.1, 204.299, 
  6.89, "", "", 25.383, 1.1, 71.51, 0.718}, {"BOL", "South America", 
  "Bolivia", "2020-09-27", 133901., 309., 460.714, 7858., 30., 34.429, 
  11470.973, 26.471, 39.468, 673.176, 2.57, 2.949, 0.8, "", "", "", "", "", 
  "", "", "", 850., 294883., 25.262, 0.073, 1475., 0.126, 0.312, 3.2, 
  "tests performed", "", "", "", "", "", "", "", "", "", 81.48, 1.1673029*^7, 
  10.202, 25.4, 6.704, 4.393, 6885.829, 7.1, 204.299, 6.89, "", "", 25.383, 
  1.1, 71.51, 0.718}, {"BOL", "South America", "Bolivia", "2020-09-28", 
  134223., 322., 462.429, 7900., 42., 35.143, 11498.558, 27.585, 39.615, 
  676.774, 3.598, 3.011, 0.8, "", "", "", "", "", "", "", "", 1040., 295923., 
  25.351, 0.089, 1467., 0.126, 0.315, 3.2, "tests performed", "", "", "", "", 
  "", "", "", "", "", 81.48, 1.1673029*^7, 10.202, 25.4, 6.704, 4.393, 
  6885.829, 7.1, 204.299, 6.89, "", "", 25.383, 1.1, 71.51, 0.718}, 
 {"BOL", "South America", "Bolivia", "2020-09-29", 134641., 418., 455.429, 
  7931., 31., 34., 11534.367, 35.809, 39.015, 679.429, 2.656, 2.913, 0.79, 
  "", "", "", "", "", "", "", "", 1178., 297101., 25.452, 0.101, 1406., 0.12, 
  0.324, 3.1, "tests performed", "", "", "", "", "", "", "", "", "", 81.48, 
  1.1673029*^7, 10.202, 25.4, 6.704, 4.393, 6885.829, 7.1, 204.299, 6.89, "", 
  "", 25.383, 1.1, 71.51, 0.718}, {"BOL", "South America", "Bolivia", 
  "2020-09-30", 135311., 670., 474.429, 7965., 34., 33.429, 11591.764, 
  57.397, 40.643, 682.342, 2.913, 2.864, 0.79, "", "", "", "", "", "", "", 
  "", 1896., 298997., 25.614, 0.162, 1410., 0.121, 0.336, 3., 
  "tests performed", "", "", "", "", "", "", "", "", "", 81.48, 1.1673029*^7, 
  10.202, 25.4, 6.704, 4.393, 6885.829, 7.1, 204.299, 6.89, "", "", 25.383, 
  1.1, 71.51, 0.718}, {"BOL", "South America", "Bolivia", "2020-10-01", 
  135716., 405., 442.571, 8001., 36., 33.714, 11626.46, 34.695, 37.914, 
  685.426, 3.084, 2.888, 0.79, "", "", "", "", "", "", "", "", 1412., 
  300409., 25.735, 0.121, 1344., 0.115, 0.329, 3., "tests performed", "", "", 
  "", "", "", "", "", "", "", 81.48, 1.1673029*^7, 10.202, 25.4, 6.704, 
  4.393, 6885.829, 7.1, 204.299, 6.89, "", "", 25.383, 1.1, 71.51, 0.718}, 
 {"BOL", "South America", "Bolivia", "2020-10-02", 136219., 503., 428.143, 
  8045., 44., 35., 11669.55, 43.091, 36.678, 689.196, 3.769, 2.998, 0.78, "", 
  "", "", "", "", "", "", "", 2098., 302507., 25.915, 0.18, 1419., 0.122, 
  0.302, 3.3, "tests performed", "", "", "", "", "", "", "", "", "", 81.48, 
  1.1673029*^7, 10.202, 25.4, 6.704, 4.393, 6885.829, 7.1, 204.299, 6.89, "", 
  "", 25.383, 1.1, 71.51, 0.718}, {"BOL", "South America", "Bolivia", 
  "2020-10-03", 136569., 350., 425.286, 8073., 28., 35., 11699.534, 29.984, 
  36.433, 691.594, 2.399, 2.998, 0.77, "", "", "", "", "", "", "", "", 1466., 
  303973., 26.041, 0.126, 1420., 0.122, 0.299, 3.3, "tests performed", "", 
  "", "", "", "", "", "", "", "", 81.48, 1.1673029*^7, 10.202, 25.4, 6.704, 
  4.393, 6885.829, 7.1, 204.299, 6.89, "", "", 25.383, 1.1, 71.51, 0.718}, 
 {"BOL", "South America", "Bolivia", "2020-10-04", 136868., 299., 423.857, 
  8101., 28., 34.714, 11725.149, 25.615, 36.311, 693.993, 2.399, 2.974, 0.76, 
  "", "", "", "", "", "", "", "", 765., 304738., 26.106, 0.066, 1408., 0.121, 
  0.301, 3.3, "tests performed", "", "", "", "", "", "", "", "", "", 81.48, 
  1.1673029*^7, 10.202, 25.4, 6.704, 4.393, 6885.829, 7.1, 204.299, 6.89, "", 
  "", 25.383, 1.1, 71.51, 0.718}, {"BOL", "South America", "Bolivia", 
  "2020-10-05", 137107., 239., 412., 8129., 28., 32.714, 11745.623, 20.475, 
  35.295, 696.392, 2.399, 2.803, 0.75, "", "", "", "", "", "", "", "", 989., 
  305727., 26.191, 0.085, 1401., 0.12, 0.294, 3.4, "tests performed", "", "", 
  "", "", "", "", "", "", "", 81.48, 1.1673029*^7, 10.202, 25.4, 6.704, 
  4.393, 6885.829, 7.1, 204.299, 6.89, "", "", 25.383, 1.1, 71.51, 0.718}, 
 {"BOL", "South America", "Bolivia", "2020-10-06", 137468., 361., 403.857, 
  8156., 27., 32.143, 11776.549, 30.926, 34.597, 698.705, 2.313, 2.754, 0.74, 
  "", "", "", "", "", "", "", "", 1218., 306945., 26.295, 0.104, 1406., 0.12, 
  0.287, 3.5, "tests performed", "", "", "", "", "", "", "", "", "", 81.48, 
  1.1673029*^7, 10.202, 25.4, 6.704, 4.393, 6885.829, 7.1, 204.299, 6.89, "", 
  "", 25.383, 1.1, 71.51, 0.718}, {"BOL", "South America", "Bolivia", 
  "2020-10-07", 137706., 238., 342.143, 8192., 36., 32.429, 11796.938, 
  20.389, 29.311, 701.789, 3.084, 2.778, 0.73, "", "", "", "", "", "", "", 
  "", 1425., 308370., 26.417, 0.122, 1339., 0.115, 0.256, 3.9, 
  "tests performed", "", "", "", "", "", "", "", "", "", 81.48, 1.1673029*^7, 
  10.202, 25.4, 6.704, 4.393, 6885.829, 7.1, 204.299, 6.89, "", "", 25.383, 
  1.1, 71.51, 0.718}, {"BOL", "South America", "Bolivia", "2020-10-08", 
  137969., 263., 321.857, 8228., 36., 32.429, 11819.469, 22.531, 27.573, 
  704.873, 3.084, 2.778, 0.73, "", "", "", "", "", "", "", "", 1139., 
  309509., 26.515, 0.098, 1300., 0.111, 0.248, 4., "tests performed", "", "", 
  "", "", "", "", "", "", "", 81.48, 1.1673029*^7, 10.202, 25.4, 6.704, 
  4.393, 6885.829, 7.1, 204.299, 6.89, "", "", 25.383, 1.1, 71.51, 0.718}, 
 {"BOL", "South America", "Bolivia", "2020-10-09", 138226., 257., 286.714, 
  8262., 34., 31., 11841.485, 22.017, 24.562, 707.785, 2.913, 2.656, 0.72, 
  "", "", "", "", "", "", "", "", 1262., 310771., 26.623, 0.108, 1181., 
  0.101, 0.243, 4.1, "tests performed", "", "", "", "", "", "", "", "", "", 
  81.48, 1.1673029*^7, 10.202, 25.4, 6.704, 4.393, 6885.829, 7.1, 204.299, 
  6.89, "", "", 25.383, 1.1, 71.51, 0.718}, {"BOL", "South America", 
  "Bolivia", "2020-10-10", 138463., 237., 270.571, 8292., 30., 31.286, 
  11861.788, 20.303, 23.179, 710.355, 2.57, 2.68, 0.72, "", "", "", "", "", 
  "", "", "", 967., 311738., 26.706, 0.083, 1109., 0.095, 0.244, 4.1, 
  "tests performed", "", "", "", "", "", "", "", "", "", 81.48, 1.1673029*^7, 
  10.202, 25.4, 6.704, 4.393, 6885.829, 7.1, 204.299, 6.89, "", "", 25.383, 
  1.1, 71.51, 0.718}, {"BOL", "South America", "Bolivia", "2020-10-11", 
  138574., 111., 243.714, 8308., 16., 29.571, 11871.298, 9.509, 20.878, 
  711.726, 1.371, 2.533, 0.72, "", "", "", "", "", "", "", "", 521., 312259., 
  26.75, 0.045, 1074., 0.092, 0.227, 4.4, "tests performed", "", "", "", "", 
  "", "", "", "", "", 81.48, 1.1673029*^7, 10.202, 25.4, 6.704, 4.393, 
  6885.829, 7.1, 204.299, 6.89, "", "", 25.383, 1.1, 71.51, 0.718}, 
 {"BOL", "South America", "Bolivia", "2020-10-12", 138695., 121., 226.857, 
  8326., 18., 28.143, 11881.663, 10.366, 19.434, 713.268, 1.542, 2.411, 0.72, 
  "", "", "", "", "", "", "", "", 723., 312982., 26.812, 0.062, 1036., 0.089, 
  0.219, 4.6, "tests performed", "", "", "", "", "", "", "", "", "", 81.48, 
  1.1673029*^7, 10.202, 25.4, 6.704, 4.393, 6885.829, 7.1, 204.299, 6.89, "", 
  "", 25.383, 1.1, 71.51, 0.718}, {"BOL", "South America", "Bolivia", 
  "2020-10-13", 138922., 227., 207.714, 8351., 25., 27.857, 11901.11, 19.447, 
  17.794, 715.41, 2.142, 2.386, 0.72, "", "", "", "", "", "", "", "", 1251., 
  314233., 26.92, 0.107, 1041., 0.089, 0.2, 5., "tests performed", "", "", 
  "", "", "", "", "", "", "", 81.48, 1.1673029*^7, 10.202, 25.4, 6.704, 
  4.393, 6885.829, 7.1, 204.299, 6.89, "", "", 25.383, 1.1, 71.51, 0.718}, 
 {"BOL", "South America", "Bolivia", "2020-10-14", 139141., 219., 205., 
  8377., 26., 26.429, 11919.871, 18.761, 17.562, 717.637, 2.227, 2.264, 0.73, 
  "", "", "", "", "", "", "", "", 1166., 315399., 27.019, 0.1, 1004., 0.086, 
  0.204, 4.9, "tests performed", "", "", "", "", "", "", "", "", "", 81.48, 
  1.1673029*^7, 10.202, 25.4, 6.704, 4.393, 6885.829, 7.1, 204.299, 6.89, "", 
  "", 25.383, 1.1, 71.51, 0.718}, {"BOL", "South America", "Bolivia", 
  "2020-10-15", 139319., 178., 192.857, 8407., 30., 25.571, 11935.12, 15.249, 
  16.522, 720.207, 2.57, 2.191, 0.73, "", "", "", "", "", "", "", "", 964., 
  316363., 27.102, 0.083, 979., 0.084, 0.197, 5.1, "tests performed", "", "", 
  "", "", "", "", "", "", "", 81.48, 1.1673029*^7, 10.202, 25.4, 6.704, 
  4.393, 6885.829, 7.1, 204.299, 6.89, "", "", 25.383, 1.1, 71.51, 0.718}, 
 {"BOL", "South America", "Bolivia", "2020-10-16", 139562., 243., 190.857, 
  8439., 32., 25.286, 11955.937, 20.817, 16.35, 722.949, 2.741, 2.166, 0.74, 
  "", "", "", "", "", "", "", "", 1170., 317533., 27.202, 0.1, 966., 0.083, 
  0.198, 5.1, "tests performed", "", "", "", "", "", "", "", "", "", 81.48, 
  1.1673029*^7, 10.202, 25.4, 6.704, 4.393, 6885.829, 7.1, 204.299, 6.89, "", 
  "", 25.383, 1.1, 71.51, 0.718}, {"BOL", "South America", "Bolivia", 
  "2020-10-17", 139710., 148., 178.143, 8463., 24., 24.429, 11968.616, 
  12.679, 15.261, 725.005, 2.056, 2.093, 0.74, "", "", "", "", "", "", "", 
  "", 1002., 318535., 27.288, 0.086, 971., 0.083, 0.183, 5.5, 
  "tests performed", "", "", "", "", "", "", "", "", "", 81.48, 1.1673029*^7, 
  10.202, 25.4, 6.704, 4.393, 6885.829, 7.1, 204.299, 6.89, "", "", 25.383, 
  1.1, 71.51, 0.718}, {"BOL", "South America", "Bolivia", "2020-10-18", 
  139771., 61., 171., 8481., 18., 24.714, 11973.842, 5.226, 14.649, 726.547, 
  1.542, 2.117, 0.75, "", "", "", "", "", "", "", "", 391., 318926., 27.322, 
  0.033, 952., 0.082, 0.18, 5.6, "tests performed", "", "", "", "", "", "", 
  "", "", "", 81.48, 1.1673029*^7, 10.202, 25.4, 6.704, 4.393, 6885.829, 7.1, 
  204.299, 6.89, "", "", 25.383, 1.1, 71.51, 0.718}, 
 {"BOL", "South America", "Bolivia", "2020-10-19", 139890., 119., 170.714, 
  8502., 21., 25.143, 11984.036, 10.194, 14.625, 728.346, 1.799, 2.154, 0.76, 
  "", "", "", "", "", "", "", "", 749., 319675., 27.386, 0.064, 956., 0.082, 
  0.179, 5.6, "tests performed", "", "", "", "", "", "", "", "", "", 81.48, 
  1.1673029*^7, 10.202, 25.4, 6.704, 4.393, 6885.829, 7.1, 204.299, 6.89, "", 
  "", 25.383, 1.1, 71.51, 0.718}, {"BOL", "South America", "Bolivia", 
  "2020-10-20", 140037., 147., 159.286, 8526., 24., 25., 11996.629, 12.593, 
  13.646, 730.402, 2.056, 2.142, 0.76, "", "", "", "", "", "", "", "", 864., 
  320539., 27.46, 0.074, 901., 0.077, 0.177, 5.7, "tests performed", "", "", 
  "", "", "", "", "", "", "", 81.48, 1.1673029*^7, 10.202, 25.4, 6.704, 
  4.393, 6885.829, 7.1, 204.299, 6.89, "", "", 25.383, 1.1, 71.51, 0.718}, 
 {"BOL", "South America", "Bolivia", "2020-10-21", 140228., 191., 155.286, 
  8558., 32., 25.857, 12012.992, 16.363, 13.303, 733.143, 2.741, 2.215, 0.77, 
  "", "", "", "", "", "", "", "", 1110., 321649., 27.555, 0.095, 893., 0.077, 
  0.174, 5.8, "tests performed", "", "", "", "", "", "", "", "", "", 81.48, 
  1.1673029*^7, 10.202, 25.4, 6.704, 4.393, 6885.829, 7.1, 204.299, 6.89, "", 
  "", 25.383, 1.1, 71.51, 0.718}, {"BOL", "South America", "Bolivia", 
  "2020-10-22", 140445., 217., 160.857, 8584., 26., 25.286, 12031.582, 18.59, 
  13.78, 735.37, 2.227, 2.166, 0.78, "", "", "", "", "", "", "", "", 1445., 
  323094., 27.679, 0.124, 962., 0.082, 0.167, 6., "tests performed", "", "", 
  "", "", "", "", "", "", "", 81.48, 1.1673029*^7, 10.202, 25.4, 6.704, 
  4.393, 6885.829, 7.1, 204.299, 6.89, "", "", 25.383, 1.1, 71.51, 0.718}, 
 {"BOL", "South America", "Bolivia", "2020-10-23", 140612., 167., 150., 
  8608., 24., 24.143, 12045.888, 14.306, 12.85, 737.426, 2.056, 2.068, 0.79, 
  "", "", "", "", "", "", "", "", "", "", "", "", 937., 0.08, 0.16, 6.2, 
  "tests performed", "", "", "", "", "", "", "", "", "", 81.48, 1.1673029*^7, 
  10.202, 25.4, 6.704, 4.393, 6885.829, 7.1, 204.299, 6.89, "", "", 25.383, 
  1.1, 71.51, 0.718}, {"BOL", "South America", "Bolivia", "2020-10-24", 
  140779., 167., 152.714, 8627., 19., 23.429, 12060.194, 14.306, 13.083, 
  739.054, 1.628, 2.007, 0.8, "", "", "", "", "", "", "", "", "", 325096., 
  27.85, "", 937., 0.08, 0.163, 6.1, "tests performed", "", "", "", "", "", 
  "", "", "", "", 81.48, 1.1673029*^7, 10.202, 25.4, 6.704, 4.393, 6885.829, 
  7.1, 204.299, 6.89, "", "", 25.383, 1.1, 71.51, 0.718}, 
 {"BOL", "South America", "Bolivia", "2020-10-25", 140853., 74., 154.571, 
  8645., 18., 23.429, 12066.534, 6.339, 13.242, 740.596, 1.542, 2.007, 0.8, 
  "", "", "", "", "", "", "", "", 354., 325450., 27.881, 0.03, 932., 0.08, 
  0.166, 6., "tests performed", "", "", "", "", "", "", "", "", "", 81.48, 
  1.1673029*^7, 10.202, 25.4, 6.704, 4.393, 6885.829, 7.1, 204.299, 6.89, "", 
  "", 25.383, 1.1, 71.51, 0.718}, {"BOL", "South America", "Bolivia", 
  "2020-10-26", 140952., 99., 151.714, 8658., 13., 22.286, 12075.015, 8.481, 
  12.997, 741.71, 1.114, 1.909, 0.81, "", "", "", "", "", "", "", "", 712., 
  326162., 27.942, 0.061, 927., 0.079, 0.164, 6.1, "tests performed", "", "", 
  "", "", "", "", "", "", "", 81.48, 1.1673029*^7, 10.202, 25.4, 6.704, 
  4.393, 6885.829, 7.1, 204.299, 6.89, "", "", 25.383, 1.1, 71.51, 0.718}, 
 {"BOL", "South America", "Bolivia", "2020-10-27", 141124., 172., 155.286, 
  8672., 14., 20.857, 12089.75, 14.735, 13.303, 742.909, 1.199, 1.787, 0.81, 
  "", "", "", "", "", "", "", "", 1146., 327308., 28.04, 0.098, 967., 0.083, 
  0.161, 6.2, "tests performed", "", "", "", "", "", "", "", "", "", 81.48, 
  1.1673029*^7, 10.202, 25.4, 6.704, 4.393, 6885.829, 7.1, 204.299, 6.89, "", 
  "", 25.383, 1.1, 71.51, 0.718}, {"BOL", "South America", "Bolivia", 
  "2020-10-28", 141321., 197., 156.143, 8694., 22., 19.429, 12106.626, 
  16.877, 13.376, 744.794, 1.885, 1.664, 0.81, "", "", "", "", "", "", "", 
  "", 924., 328232., 28.119, 0.079, 940., 0.081, 0.166, 6., 
  "tests performed", "", "", "", "", "", "", "", "", "", 81.48, 1.1673029*^7, 
  10.202, 25.4, 6.704, 4.393, 6885.829, 7.1, 204.299, 6.89, "", "", 25.383, 
  1.1, 71.51, 0.718}, {"BOL", "South America", "Bolivia", "2020-10-29", 
  141484., 163., 148.429, 8705., 11., 17.286, 12120.59, 13.964, 12.716, 
  745.736, 0.942, 1.481, 0.82, "", "", "", "", "", "", "", "", 1471., 
  329703., 28.245, 0.126, 944., 0.081, 0.157, 6.4, "tests performed", "", "", 
  "", "", "", "", "", "", "", 81.48, 1.1673029*^7, 10.202, 25.4, 6.704, 
  4.393, 6885.829, 7.1, 204.299, 6.89, "", "", 25.383, 1.1, 71.51, 0.718}, 
 {"BOL", "South America", "Bolivia", "2020-10-30", 141631., 147., 145.571, 
  8715., 10., 15.286, 12133.183, 12.593, 12.471, 746.593, 0.857, 1.309, 0.82, 
  "", "", "", "", "", "", "", "", 992., 330695., 28.33, 0.085, 943., 0.081, 
  0.154, 6.5, "tests performed", "", "", "", "", "", "", "", "", "", 81.48, 
  1.1673029*^7, 10.202, 25.4, 6.704, 4.393, 6885.829, 7.1, 204.299, 6.89, "", 
  "", 25.383, 1.1, 71.51, 0.718}, {"BOL", "South America", "Bolivia", 
  "2020-10-31", 141757., 126., 139.714, 8725., 10., 14., 12143.977, 10.794, 
  11.969, 747.45, 0.857, 1.199, 0.82, "", "", "", "", "", "", "", "", "", "", 
  "", "", 889., 0.076, 0.157, 6.4, "tests performed", "", "", "", "", "", "", 
  "", "", "", 81.48, 1.1673029*^7, 10.202, 25.4, 6.704, 4.393, 6885.829, 7.1, 
  204.299, 6.89, "", "", 25.383, 1.1, 71.51, 0.718}, 
 {"BOL", "South America", "Bolivia", "2020-11-01", 141833., 76., 140., 8731., 
  6., 12.286, 12150.488, 6.511, 11.993, 747.964, 0.514, 1.052, 0.82, "", "", 
  "", "", "", "", "", "", "", 331943., 28.437, "", 928., 0.079, 0.151, 6.6, 
  "tests performed", "", "", "", "", "", "", "", "", "", 81.48, 1.1673029*^7, 
  10.202, 25.4, 6.704, 4.393, 6885.829, 7.1, 204.299, 6.89, "", "", 25.383, 
  1.1, 71.51, 0.718}, {"BOL", "South America", "Bolivia", "2020-11-02", 
  141867., 34., 130.714, 8741., 10., 11.857, 12153.401, 2.913, 11.198, 
  748.82, 0.857, 1.016, 0.83, "", "", "", "", "", "", "", "", 203., 332146., 
  28.454, 0.017, 855., 0.073, 0.153, 6.5, "tests performed", "", "", "", "", 
  "", "", "", "", "", 81.48, 1.1673029*^7, 10.202, 25.4, 6.704, 4.393, 
  6885.829, 7.1, 204.299, 6.89, "", "", 25.383, 1.1, 71.51, 0.718}, 
 {"BOL", "South America", "Bolivia", "2020-11-03", 141936., 69., 116., 8751., 
  10., 11.286, 12159.312, 5.911, 9.937, 749.677, 0.857, 0.967, 0.83, "", "", 
  "", "", "", "", "", "", 739., 332885., 28.517, 0.063, 797., 0.068, 0.146, 
  6.9, "tests performed", "", "", "", "", "", "", "", "", "", 81.48, 
  1.1673029*^7, 10.202, 25.4, 6.704, 4.393, 6885.829, 7.1, 204.299, 6.89, "", 
  "", 25.383, 1.1, 71.51, 0.718}, {"BOL", "South America", "Bolivia", 
  "2020-11-04", 142062., 126., 105.857, 8758., 7., 9.143, 12170.106, 10.794, 
  9.069, 750.277, 0.6, 0.783, 0.84, "", "", "", "", "", "", "", "", 1323., 
  334208., 28.631, 0.113, 854., 0.073, 0.124, 8.1, "tests performed", "", "", 
  "", "", "", "", "", "", "", 81.48, 1.1673029*^7, 10.202, 25.4, 6.704, 
  4.393, 6885.829, 7.1, 204.299, 6.89, "", "", 25.383, 1.1, 71.51, 0.718}, 
 {"BOL", "South America", "Bolivia", "2020-11-05", 142201., 139., 102.429, 
  8768., 10., 9., 12182.014, 11.908, 8.775, 751.133, 0.857, 0.771, 0.86, "", 
  "", "", "", "", "", "", "", 1248., 335456., 28.738, 0.107, 822., 0.07, 
  0.125, 8., "tests performed", "", "", "", "", "", "", "", "", "", 81.48, 
  1.1673029*^7, 10.202, 25.4, 6.704, 4.393, 6885.829, 7.1, 204.299, 6.89, "", 
  "", 25.383, 1.1, 71.51, 0.718}, {"BOL", "South America", "Bolivia", 
  "2020-11-06", 142343., 142., 101.714, 8781., 13., 9.429, 12194.179, 12.165, 
  8.714, 752.247, 1.114, 0.808, 0.87, "", "", "", "", "", "", "", "", 1245., 
  336701., 28.844, 0.107, 858., 0.074, 0.119, 8.4, "tests performed", "", "", 
  "", "", "", "", "", "", "", 81.48, 1.1673029*^7, 10.202, 25.4, 6.704, 
  4.393, 6885.829, 7.1, 204.299, 6.89, "", "", 25.383, 1.1, 71.51, 0.718}, 
 {"BOL", "South America", "Bolivia", "2020-11-07", 142427., 84., 95.714, 
  8790., 9., 9.286, 12201.375, 7.196, 8.2, 753.018, 0.771, 0.795, 0.88, "", 
  "", "", "", "", "", "", "", 920., 337621., 28.923, 0.079, 900., 0.077, 
  0.106, 9.4, "tests performed", "", "", "", "", "", "", "", "", "", 81.48, 
  1.1673029*^7, 10.202, 25.4, 6.704, 4.393, 6885.829, 7.1, 204.299, 6.89, "", 
  "", 25.383, 1.1, 71.51, 0.718}, {"BOL", "South America", "Bolivia", 
  "2020-11-08", 142475., 48., 91.714, 8795., 5., 9.143, 12205.487, 4.112, 
  7.857, 753.446, 0.428, 0.783, 0.89, "", "", "", "", "", "", "", "", 625., 
  338246., 28.977, 0.054, 900., 0.077, 0.102, 9.8, "tests performed", "", "", 
  "", "", "", "", "", "", "", 81.48, 1.1673029*^7, 10.202, 25.4, 6.704, 
  4.393, 6885.829, 7.1, 204.299, 6.89, "", "", 25.383, 1.1, 71.51, 0.718}, 
 {"BOL", "South America", "Bolivia", "2020-11-09", 142561., 86., 99.143, 
  8802., 7., 8.714, 12212.854, 7.367, 8.493, 754.046, 0.6, 0.747, 0.9, "", 
  "", "", "", "", "", "", "", 698., 338944., 29.037, 0.06, 971., 0.083, 
  0.102, 9.8, "tests performed", "", "", "", "", "", "", "", "", "", 81.48, 
  1.1673029*^7, 10.202, 25.4, 6.704, 4.393, 6885.829, 7.1, 204.299, 6.89, "", 
  "", 25.383, 1.1, 71.51, 0.718}, {"BOL", "South America", "Bolivia", 
  "2020-11-10", 142664., 103., 104., 8808., 6., 8.143, 12221.678, 8.824, 
  8.909, 754.56, 0.514, 0.698, 0.92, "", "", "", "", "", "", "", "", 864., 
  339808., 29.111, 0.074, 989., 0.085, 0.105, 9.5, "tests performed", "", "", 
  "", "", "", "", "", "", "", 81.48, 1.1673029*^7, 10.202, 25.4, 6.704, 
  4.393, 6885.829, 7.1, 204.299, 6.89, "", "", 25.383, 1.1, 71.51, 0.718}, 
 {"BOL", "South America", "Bolivia", "2020-11-11", 142776., 112., 102., 
  8818., 10., 8.571, 12231.273, 9.595, 8.738, 755.417, 0.857, 0.734, 0.93, 
  "", "", "", "", "", "", "", "", 991., 340799., 29.195, 0.085, 942., 0.081, 
  0.108, 9.2, "tests performed", "", "", "", "", "", "", "", "", "", 81.48, 
  1.1673029*^7, 10.202, 25.4, 6.704, 4.393, 6885.829, 7.1, 204.299, 6.89, "", 
  "", 25.383, 1.1, 71.51, 0.718}, {"BOL", "South America", "Bolivia", 
  "2020-11-12", 142889., 113., 98.286, 8825., 7., 8.143, 12240.953, 9.68, 
  8.42, 756.016, 0.6, 0.698, 0.94, "", "", "", "", "", "", "", "", 1033., 
  341832., 29.284, 0.088, 911., 0.078, 0.108, 9.3, "tests performed", "", "", 
  "", "", "", "", "", "", "", 81.48, 1.1673029*^7, 10.202, 25.4, 6.704, 
  4.393, 6885.829, 7.1, 204.299, 6.89, "", "", 25.383, 1.1, 71.51, 0.718}, 
 {"BOL", "South America", "Bolivia", "2020-11-13", 143069., 180., 103.714, 
  8835., 10., 7.714, 12256.373, 15.42, 8.885, 756.873, 0.857, 0.661, 0.96, 
  "", "", "", "", "", "", "", "", 1274., 343106., 29.393, 0.109, 915., 0.078, 
  0.113, 8.8, "tests performed", "", "", "", "", "", "", "", "", "", 81.48, 
  1.1673029*^7, 10.202, 25.4, 6.704, 4.393, 6885.829, 7.1, 204.299, 6.89, "", 
  "", 25.383, 1.1, 71.51, 0.718}, {"BOL", "South America", "Bolivia", 
  "2020-11-14", 143181., 112., 107.714, 8841., 6., 7.286, 12265.968, 9.595, 
  9.228, 757.387, 0.514, 0.624, 0.97, "", "", "", "", "", "", "", "", 1009., 
  344115., 29.479, 0.086, 928., 0.079, 0.116, 8.6, "tests performed", "", "", 
  "", "", "", "", "", "", "", 81.48, 1.1673029*^7, 10.202, 25.4, 6.704, 
  4.393, 6885.829, 7.1, 204.299, 6.89, "", "", 25.383, 1.1, 71.51, 0.718}, 
 {"BOL", "South America", "Bolivia", "2020-11-15", 143246., 65., 110.143, 
  8849., 8., 7.714, 12271.536, 5.568, 9.436, 758.072, 0.685, 0.661, 0.97, "", 
  "", "", "", "", "", "", "", 653., 344768., 29.535, 0.056, 932., 0.08, 
  0.118, 8.5, "tests performed", "", "", "", "", "", "", "", "", "", 81.48, 
  1.1673029*^7, 10.202, 25.4, 6.704, 4.393, 6885.829, 7.1, 204.299, 6.89, "", 
  "", 25.383, 1.1, 71.51, 0.718}, {"BOL", "South America", "Bolivia", 
  "2020-11-16", 143371., 125., 115.714, 8859., 10., 8.143, 12282.245, 10.708, 
  9.913, 758.929, 0.857, 0.698, 0.98, "", "", "", "", "", "", "", "", 919., 
  345687., 29.614, 0.079, 963., 0.082, 0.12, 8.3, "tests performed", "", "", 
  "", "", "", "", "", "", "", 81.48, 1.1673029*^7, 10.202, 25.4, 6.704, 
  4.393, 6885.829, 7.1, 204.299, 6.89, "", "", 25.383, 1.1, 71.51, 0.718}, 
 {"BOL", "South America", "Bolivia", "2020-11-17", 143473., 102., 115.571, 
  8866., 7., 8.286, 12290.983, 8.738, 9.901, 759.529, 0.6, 0.71, 0.98, "", 
  "", "", "", "", "", "", "", 936., 346623., 29.694, 0.08, 974., 0.083, 
  0.119, 8.4, "tests performed", "", "", "", "", "", "", "", "", "", 81.48, 
  1.1673029*^7, 10.202, 25.4, 6.704, 4.393, 6885.829, 7.1, 204.299, 6.89, "", 
  "", 25.383, 1.1, 71.51, 0.718}, {"BOL", "South America", "Bolivia", 
  "2020-11-18", 143569., 96., 113.286, 8875., 9., 8.143, 12299.207, 8.224, 
  9.705, 760.3, 0.771, 0.698, 0.98, "", "", "", "", "", "", "", "", 1010., 
  347633., 29.781, 0.087, 976., 0.084, 0.116, 8.6, "tests performed", "", "", 
  "", "", "", "", "", "", "", 81.48, 1.1673029*^7, 10.202, 25.4, 6.704, 
  4.393, 6885.829, 7.1, 204.299, 6.89, "", "", 25.383, 1.1, 71.51, 0.718}, 
 {"BOL", "South America", "Bolivia", "2020-11-19", 143756., 187., 123.857, 
  8889., 14., 9.143, 12315.227, 16.02, 10.611, 761.499, 1.199, 0.783, 0.99, 
  "", "", "", "", "", "", "", "", 1598., 349231., 29.918, 0.137, 1057., 
  0.091, 0.117, 8.5, "tests performed", "", "", "", "", "", "", "", "", "", 
  81.48, 1.1673029*^7, 10.202, 25.4, 6.704, 4.393, 6885.829, 7.1, 204.299, 
  6.89, "", "", 25.383, 1.1, 71.51, 0.718}, {"BOL", "South America", 
  "Bolivia", "2020-11-20", 143854., 98., 112.143, 8900., 11., 9.286, 
  12323.622, 8.395, 9.607, 762.441, 0.942, 0.795, 1., "", "", "", "", "", "", 
  "", "", 1309., 350540., 30.03, 0.112, 1062., 0.091, 0.106, 9.5, 
  "tests performed", "", "", "", "", "", "", "", "", "", 84.26, 1.1673029*^7, 
  10.202, 25.4, 6.704, 4.393, 6885.829, 7.1, 204.299, 6.89, "", "", 25.383, 
  1.1, 71.51, 0.718}, {"BOL", "South America", "Bolivia", "2020-11-21", 
  143922., 68., 105.857, 8904., 4., 9., 12329.448, 5.825, 9.069, 762.784, 
  0.343, 0.771, 1., "", "", "", "", "", "", "", "", 785., 351325., 30.097, 
  0.067, 1030., 0.088, 0.103, 9.7, "tests performed", "", "", "", "", "", "", 
  "", "", "", 84.26, 1.1673029*^7, 10.202, 25.4, 6.704, 4.393, 6885.829, 7.1, 
  204.299, 6.89, "", "", 25.383, 1.1, 71.51, 0.718}, 
 {"BOL", "South America", "Bolivia", "2020-11-22", 143978., 56., 104.571, 
  8907., 3., 8.286, 12334.245, 4.797, 8.958, 763.041, 0.257, 0.71, 1.02, "", 
  "", "", "", "", "", "", "", 671., 351996., 30.155, 0.057, 1033., 0.088, 
  0.101, 9.9, "tests performed", "", "", "", "", "", "", "", "", "", 84.26, 
  1.1673029*^7, 10.202, 25.4, 6.704, 4.393, 6885.829, 7.1, 204.299, 6.89, "", 
  "", 25.383, 1.1, 71.51, 0.718}, {"BOL", "South America", "Bolivia", 
  "2020-11-23", 144034., 56., 94.714, 8916., 9., 8.143, 12339.042, 4.797, 
  8.114, 763.812, 0.771, 0.698, 1.03, "", "", "", "", "", "", "", "", 592., 
  352588., 30.205, 0.051, 986., 0.084, 0.096, 10.4, "tests performed", "", 
  "", "", "", "", "", "", "", "", 84.26, 1.1673029*^7, 10.202, 25.4, 6.704, 
  4.393, 6885.829, 7.1, 204.299, 6.89, "", "", 25.383, 1.1, 71.51, 0.718}, 
 {"BOL", "South America", "Bolivia", "2020-11-24", 144147., 113., 96.286, 
  8928., 12., 8.857, 12348.723, 9.68, 8.249, 764.84, 1.028, 0.759, 1.04, "", 
  "", "", "", "", "", "", "", 1420., 354008., 30.327, 0.122, 1055., 0.09, 
  0.091, 11., "tests performed", "", "", "", "", "", "", "", "", "", 84.26, 
  1.1673029*^7, 10.202, 25.4, 6.704, 4.393, 6885.829, 7.1, 204.299, 6.89, "", 
  "", 25.383, 1.1, 71.51, 0.718}, {"BOL", "South America", "Bolivia", 
  "2020-11-25", 144276., 129., 101., 8933., 5., 8.286, 12359.774, 11.051, 
  8.652, 765.268, 0.428, 0.71, 1.06, "", "", "", "", "", "", "", "", 1193., 
  355201., 30.429, 0.102, 1081., 0.093, 0.093, 10.7, "tests performed", "", 
  "", "", "", "", "", "", "", "", 84.26, 1.1673029*^7, 10.202, 25.4, 6.704, 
  4.393, 6885.829, 7.1, 204.299, 6.89, "", "", 25.383, 1.1, 71.51, 0.718}, 
 {"BOL", "South America", "Bolivia", "2020-11-26", 144390., 114., 90.571, 
  8939., 6., 7.143, 12369.54, 9.766, 7.759, 765.782, 0.514, 0.612, 1.07, "", 
  "", "", "", "", "", "", "", 1145., 356346., 30.527, 0.098, 1016., 0.087, 
  0.089, 11.2, "tests performed", "", "", "", "", "", "", "", "", "", 84.26, 
  1.1673029*^7, 10.202, 25.4, 6.704, 4.393, 6885.829, 7.1, 204.299, 6.89, "", 
  "", 25.383, 1.1, 71.51, 0.718}, {"BOL", "South America", "Bolivia", 
  "2020-11-27", 144494., 104., 91.429, 8943., 4., 6.143, 12378.45, 8.909, 
  7.832, 766.125, 0.343, 0.526, 1.09, "", "", "", "", "", "", "", "", 1260., 
  357606., 30.635, 0.108, 1009., 0.086, 0.091, 11., "tests performed", "", 
  "", "", "", "", "", "", "", "", 84.26, 1.1673029*^7, 10.202, 25.4, 6.704, 
  4.393, 6885.829, 7.1, 204.299, 6.89, "", "", 25.383, 1.1, 71.51, 0.718}, 
 {"BOL", "South America", "Bolivia", "2020-11-28", 144592., 98., 95.714, 
  8949., 6., 6.429, 12386.845, 8.395, 8.2, 766.639, 0.514, 0.551, 1.11, "", 
  "", "", "", "", "", "", "", 985., 358591., 30.72, 0.084, 1038., 0.089, 
  0.092, 10.8, "tests performed", "", "", "", "", "", "", "", "", "", 84.26, 
  1.1673029*^7, 10.202, 25.4, 6.704, 4.393, 6885.829, 7.1, 204.299, 6.89, "", 
  "", 25.383, 1.1, 71.51, 0.718}, {"BOL", "South America", "Bolivia", 
  "2020-11-29", 144622., 30., 92., 8952., 3., 6.429, 12389.415, 2.57, 7.881, 
  766.896, 0.257, 0.551, 1.14, "", "", "", "", "", "", "", "", 515., 359106., 
  30.764, 0.044, 1016., 0.087, 0.091, 11., "tests performed", "", "", "", "", 
  "", "", "", "", "", 84.26, 1.1673029*^7, 10.202, 25.4, 6.704, 4.393, 
  6885.829, 7.1, 204.299, 6.89, "", "", 25.383, 1.1, 71.51, 0.718}, 
 {"BOL", "South America", "Bolivia", "2020-11-30", 144708., 86., 96.286, 
  8957., 5., 5.857, 12396.782, 7.367, 8.249, 767.324, 0.428, 0.502, 1.16, "", 
  "", "", "", "", "", "", "", 977., 360083., 30.847, 0.084, 1071., 0.092, 
  0.09, 11.1, "tests performed", "", "", "", "", "", "", "", "", "", 84.26, 
  1.1673029*^7, 10.202, 25.4, 6.704, 4.393, 6885.829, 7.1, 204.299, 6.89, "", 
  "", 25.383, 1.1, 71.51, 0.718}, {"BOL", "South America", "Bolivia", 
  "2020-12-01", 144810., 102., 94.714, 8963., 6., 5., 12405.52, 8.738, 8.114, 
  767.838, 0.514, 0.428, 1.19, "", "", "", "", "", "", "", "", 1578., 
  361661., 30.983, 0.135, 1093., 0.094, 0.087, 11.5, "tests performed", "", 
  "", "", "", "", "", "", "", "", 47.22, 1.1673029*^7, 10.202, 25.4, 6.704, 
  4.393, 6885.829, 7.1, 204.299, 6.89, "", "", 25.383, 1.1, 71.51, 0.718}, 
 {"BOL", "South America", "Bolivia", "2020-12-02", 144994., 184., 102.571, 
  8972., 9., 5.571, 12421.283, 15.763, 8.787, 768.609, 0.771, 0.477, 1.22, 
  "", "", "", "", "", "", "", "", 1361., 363022., 31.099, 0.117, 1117., 
  0.096, 0.092, 10.9, "tests performed", "", "", "", "", "", "", "", "", "", 
  47.22, 1.1673029*^7, 10.202, 25.4, 6.704, 4.393, 6885.829, 7.1, 204.299, 
  6.89, "", "", 25.383, 1.1, 71.51, 0.718}, {"BOL", "South America", 
  "Bolivia", "2020-12-03", 145186., 192., 113.714, 8982., 10., 6.143, 
  12437.731, 16.448, 9.742, 769.466, 0.857, 0.526, 1.24, "", "", "", "", "", 
  "", "", "", 1464., 364486., 31.225, 0.125, 1163., 0.1, 0.098, 10.2, 
  "tests performed", "", "", "", "", "", "", "", "", "", 47.22, 1.1673029*^7, 
  10.202, 25.4, 6.704, 4.393, 6885.829, 7.1, 204.299, 6.89, "", "", 25.383, 
  1.1, 71.51, 0.718}, {"BOL", "South America", "Bolivia", "2020-12-04", 
  145325., 139., 118.714, 8987., 5., 6.286, 12449.639, 11.908, 10.17, 
  769.894, 0.428, 0.538, 1.26, "", "", "", "", "", "", "", "", 1492., 
  365978., 31.352, 0.128, 1196., 0.102, 0.099, 10.1, "tests performed", "", 
  "", "", "", "", "", "", "", "", 47.22, 1.1673029*^7, 10.202, 25.4, 6.704, 
  4.393, 6885.829, 7.1, 204.299, 6.89, "", "", 25.383, 1.1, 71.51, 0.718}, 
 {"BOL", "South America", "Bolivia", "2020-12-05", 145492., 167., 128.571, 
  8992., 5., 6.143, 12463.946, 14.306, 11.014, 770.323, 0.428, 0.526, 1.29, 
  "", "", "", "", "", "", "", "", 1410., 367388., 31.473, 0.121, 1257., 
  0.108, 0.102, 9.8, "tests performed", "", "", "", "", "", "", "", "", "", 
  47.22, 1.1673029*^7, 10.202, 25.4, 6.704, 4.393, 6885.829, 7.1, 204.299, 
  6.89, "", "", 25.383, 1.1, 71.51, 0.718}, {"BOL", "South America", 
  "Bolivia", "2020-12-06", 145560., 68., 134., 8995., 3., 6.143, 12469.771, 
  5.825, 11.479, 770.58, 0.257, 0.526, 1.31, "", "", "", "", "", "", "", "", 
  484., 367872., 31.515, 0.041, 1252., 0.107, 0.107, 9.3, "tests performed", 
  "", "", "", "", "", "", "", "", "", 47.22, 1.1673029*^7, 10.202, 25.4, 
  6.704, 4.393, 6885.829, 7.1, 204.299, 6.89, "", "", 25.383, 1.1, 71.51, 
  0.718}, {"BOL", "South America", "Bolivia", "2020-12-07", 145657., 97., 
  135.571, 8997., 2., 5.714, 12478.081, 8.31, 11.614, 770.751, 0.171, 0.49, 
  1.33, "", "", "", "", "", "", "", "", 761., 368633., 31.58, 0.065, 1221., 
  0.105, 0.111, 9., "tests performed", "", "", "", "", "", "", "", "", "", 
  47.22, 1.1673029*^7, 10.202, 25.4, 6.704, 4.393, 6885.829, 7.1, 204.299, 
  6.89, "", "", 25.383, 1.1, 71.51, 0.718}, {"BOL", "South America", 
  "Bolivia", "2020-12-08", 145846., 189., 148., 9002., 5., 5.571, 12494.272, 
  16.191, 12.679, 771.179, 0.428, 0.477, 1.36, "", "", "", "", "", "", "", 
  "", 1277., 369910., 31.689, 0.109, 1178., 0.101, 0.126, 8., 
  "tests performed", "", "", "", "", "", "", "", "", "", 47.22, 1.1673029*^7, 
  10.202, 25.4, 6.704, 4.393, 6885.829, 7.1, 204.299, 6.89, "", "", 25.383, 
  1.1, 71.51, 0.718}, {"BOL", "South America", "Bolivia", "2020-12-09", 
  146060., 214., 152.286, 9004., 2., 4.571, 12512.605, 18.333, 13.046, 
  771.351, 0.171, 0.392, 1.38, "", "", "", "", "", "", "", "", 1369., 
  371279., 31.807, 0.117, 1180., 0.101, 0.129, 7.7, "tests performed", "", 
  "", "", "", "", "", "", "", "", 47.22, 1.1673029*^7, 10.202, 25.4, 6.704, 
  4.393, 6885.829, 7.1, 204.299, 6.89, "", "", 25.383, 1.1, 71.51, 0.718}, 
 {"BOL", "South America", "Bolivia", "2020-12-10", 146385., 325., 171.286, 
  9008., 4., 3.714, 12540.447, 27.842, 14.674, 771.693, 0.343, 0.318, 1.41, 
  "", "", "", "", "", "", "", "", 2014., 373293., 31.979, 0.173, 1258., 
  0.108, 0.136, 7.3, "tests performed", "", "", "", "", "", "", "", "", "", 
  47.22, 1.1673029*^7, 10.202, 25.4, 6.704, 4.393, 6885.829, 7.1, 204.299, 
  6.89, "", "", 25.383, 1.1, 71.51, 0.718}, {"BOL", "South America", 
  "Bolivia", "2020-12-11", 146697., 312., 196., 9013., 5., 3.714, 12567.175, 
  26.728, 16.791, 772.122, 0.428, 0.318, 1.43, "", "", "", "", "", "", "", 
  "", 1537., 374830., 32.111, 0.132, 1265., 0.108, 0.155, 6.5, 
  "tests performed", "", "", "", "", "", "", "", "", "", 47.22, 1.1673029*^7, 
  10.202, 25.4, 6.704, 4.393, 6885.829, 7.1, 204.299, 6.89, "", "", 25.383, 
  1.1, 71.51, 0.718}, {"BOL", "South America", "Bolivia", "2020-12-12", 
  147030., 333., 219.714, 9014., 1., 3.143, 12595.702, 28.527, 18.822, 
  772.207, 0.086, 0.269, 1.44, "", "", "", "", "", "", "", "", "", "", "", 
  "", 1215., 0.104, 0.181, 5.5, "tests performed", "", "", "", "", "", "", 
  "", "", "", 47.22, 1.1673029*^7, 10.202, 25.4, 6.704, 4.393, 6885.829, 7.1, 
  204.299, 6.89, "", "", 25.383, 1.1, 71.51, 0.718}, 
 {"BOL", "South America", "Bolivia", "2020-12-13", 147150., 120., 227.143, 
  9018., 4., 3.286, 12605.983, 10.28, 19.459, 772.55, 0.343, 0.281, 1.45, "", 
  "", "", "", "", "", "", "", "", 376955., 32.293, "", 1298., 0.111, 0.175, 
  5.7, "tests performed", "", "", "", "", "", "", "", "", "", 47.22, 
  1.1673029*^7, 10.202, 25.4, 6.704, 4.393, 6885.829, 7.1, 204.299, 6.89, "", 
  "", 25.383, 1.1, 71.51, 0.718}, {"BOL", "South America", "Bolivia", 
  "2020-12-14", 147345., 195., 241.143, 9024., 6., 3.857, 12622.688, 16.705, 
  20.658, 773.064, 0.514, 0.33, 1.46, "", "", "", "", "", "", "", "", 914., 
  377869., 32.371, 0.078, 1319., 0.113, 0.183, 5.5, "tests performed", "", 
  "", "", "", "", "", "", "", "", 47.22, 1.1673029*^7, 10.202, 25.4, 6.704, 
  4.393, 6885.829, 7.1, 204.299, 6.89, "", "", 25.383, 1.1, 71.51, 0.718}, 
 {"BOL", "South America", "Bolivia", "2020-12-15", 147716., 371., 267.143, 
  9026., 2., 3.429, 12654.47, 31.783, 22.885, 773.235, 0.171, 0.294, 1.48, 
  "", "", "", "", "", "", "", "", 1721., 379590., 32.519, 0.147, 1383., 
  0.118, 0.193, 5.2, "tests performed", "", "", "", "", "", "", "", "", "", 
  47.22, 1.1673029*^7, 10.202, 25.4, 6.704, 4.393, 6885.829, 7.1, 204.299, 
  6.89, "", "", 25.383, 1.1, 71.51, 0.718}, {"BOL", "South America", 
  "Bolivia", "2020-12-16", 148214., 498., 307.714, 9029., 3., 3.571, 
  12697.133, 42.662, 26.361, 773.492, 0.257, 0.306, 1.49, "", "", "", "", "", 
  "", "", "", 2017., 381607., 32.691, 0.173, 1475., 0.126, 0.209, 4.8, 
  "tests performed", "", "", "", "", "", "", "", "", "", 47.22, 1.1673029*^7, 
  10.202, 25.4, 6.704, 4.393, 6885.829, 7.1, 204.299, 6.89, "", "", 25.383, 
  1.1, 71.51, 0.718}, {"BOL", "South America", "Bolivia", "2020-12-17", 
  148665., 451., 325.714, 9031., 2., 3.286, 12735.769, 38.636, 27.903, 
  773.664, 0.171, 0.281, 1.49, "", "", "", "", "", "", "", "", 1818., 
  383425., 32.847, 0.156, 1447., 0.124, 0.225, 4.4, "tests performed", "", 
  "", "", "", "", "", "", "", "", 47.22, 1.1673029*^7, 10.202, 25.4, 6.704, 
  4.393, 6885.829, 7.1, 204.299, 6.89, "", "", 25.383, 1.1, 71.51, 0.718}, 
 {"BOL", "South America", "Bolivia", "2020-12-18", 149149., 484., 350.286, 
  9033., 2., 2.857, 12777.232, 41.463, 30.008, 773.835, 0.171, 0.245, 1.5, 
  "", "", "", "", "", "", "", "", 1648., 385073., 32.988, 0.141, 1463., 
  0.125, 0.239, 4.2, "tests performed", "", "", "", "", "", "", "", "", "", 
  47.22, 1.1673029*^7, 10.202, 25.4, 6.704, 4.393, 6885.829, 7.1, 204.299, 
  6.89, "", "", 25.383, 1.1, 71.51, 0.718}, {"BOL", "South America", 
  "Bolivia", "2020-12-19", 149770., 621., 391.429, 9035., 2., 3., 12830.432, 
  53.2, 33.533, 774.006, 0.171, 0.257, 1.51, "", "", "", "", "", "", "", "", 
  2318., 387391., 33.187, 0.199, 1643., 0.141, 0.238, 4.2, "tests performed", 
  "", "", "", "", "", "", "", "", "", 47.22, 1.1673029*^7, 10.202, 25.4, 
  6.704, 4.393, 6885.829, 7.1, 204.299, 6.89, "", "", 25.383, 1.1, 71.51, 
  0.718}, {"BOL", "South America", "Bolivia", "2020-12-20", 150023., 253., 
  410.429, 9036., 1., 2.571, 12852.105, 21.674, 35.16, 774.092, 0.086, 0.22, 
  1.5, "", "", "", "", "", "", "", "", 1003., 388394., 33.273, 0.086, 1634., 
  0.14, 0.251, 4., "tests performed", "", "", "", "", "", "", "", "", "", 
  47.22, 1.1673029*^7, 10.202, 25.4, 6.704, 4.393, 6885.829, 7.1, 204.299, 
  6.89, "", "", 25.383, 1.1, 71.51, 0.718}, {"BOL", "South America", 
  "Bolivia", "2020-12-21", 150385., 362., 434.286, 9043., 7., 2.714, 
  12883.117, 31.012, 37.204, 774.692, 0.6, 0.233, 1.51, "", "", "", "", "", 
  "", "", "", 1286., 389680., 33.383, 0.11, 1687., 0.145, 0.257, 3.9, 
  "tests performed", "", "", "", "", "", "", "", "", "", 47.22, 1.1673029*^7, 
  10.202, 25.4, 6.704, 4.393, 6885.829, 7.1, 204.299, 6.89, "", "", 25.383, 
  1.1, 71.51, 0.718}, {"BOL", "South America", "Bolivia", "2020-12-22", 
  151059., 674., 477.571, 9052., 9., 3.714, 12940.857, 57.74, 40.912, 
  775.463, 0.771, 0.318, 1.51, "", "", "", "", "", "", "", "", 1848., 
  391528., 33.541, 0.158, 1705., 0.146, 0.28, 3.6, "tests performed", "", "", 
  "", "", "", "", "", "", "", 47.22, 1.1673029*^7, 10.202, 25.4, 6.704, 
  4.393, 6885.829, 7.1, 204.299, 6.89, "", "", 25.383, 1.1, 71.51, 0.718}, 
 {"BOL", "South America", "Bolivia", "2020-12-23", 152064., 1005., 550., 
  9065., 13., 5.143, 13026.953, 86.096, 47.117, 776.576, 1.114, 0.441, 1.51, 
  "", "", "", "", "", "", "", "", 2843., 394371., 33.785, 0.244, 1823., 
  0.156, 0.302, 3.3, "tests performed", "", "", "", "", "", "", "", "", "", 
  47.22, 1.1673029*^7, 10.202, 25.4, 6.704, 4.393, 6885.829, 7.1, 204.299, 
  6.89, "", "", 25.383, 1.1, 71.51, 0.718}, {"BOL", "South America", 
  "Bolivia", "2020-12-24", 153121., 1057., 636.571, 9076., 11., 6.429, 
  13117.504, 90.551, 54.534, 777.519, 0.942, 0.551, 1.5, "", "", "", "", "", 
  "", "", "", 2714., 397085., 34.017, 0.233, 1951., 0.167, 0.326, 3.1, 
  "tests performed", "", "", "", "", "", "", "", "", "", 47.22, 1.1673029*^7, 
  10.202, 25.4, 6.704, 4.393, 6885.829, 7.1, 204.299, 6.89, "", "", 25.383, 
  1.1, 71.51, 0.718}, {"BOL", "South America", "Bolivia", "2020-12-25", 
  153590., 469., 634.429, 9083., 7., 7.143, 13157.682, 40.178, 54.35, 
  778.119, 0.6, 0.612, 1.49, "", "", "", "", "", "", "", "", 1541., 398626., 
  34.149, 0.132, 1936., 0.166, 0.328, 3.1, "tests performed", "", "", "", "", 
  "", "", "", "", "", 52.78, 1.1673029*^7, 10.202, 25.4, 6.704, 4.393, 
  6885.829, 7.1, 204.299, 6.89, "", "", 25.383, 1.1, 71.51, 0.718}, 
 {"BOL", "South America", "Bolivia", "2020-12-26", 154349., 759., 654.143, 
  9093., 10., 8.286, 13222.703, 65.022, 56.039, 778.975, 0.857, 0.71, 1.48, 
  "", "", "", "", "", "", "", "", 1853., 400479., 34.308, 0.159, 1870., 0.16, 
  0.35, 2.9, "tests performed", "", "", "", "", "", "", "", "", "", 52.78, 
  1.1673029*^7, 10.202, 25.4, 6.704, 4.393, 6885.829, 7.1, 204.299, 6.89, "", 
  "", 25.383, 1.1, 71.51, 0.718}, {"BOL", "South America", "Bolivia", 
  "2020-12-27", 154843., 494., 688.571, 9098., 5., 8.857, 13265.023, 42.32, 
  58.988, 779.404, 0.428, 0.759, 1.48, "", "", "", "", "", "", "", "", 1372., 
  401851., 34.426, 0.118, 1922., 0.165, 0.358, 2.8, "tests performed", "", 
  "", "", "", "", "", "", "", "", 52.78, 1.1673029*^7, 10.202, 25.4, 6.704, 
  4.393, 6885.829, 7.1, 204.299, 6.89, "", "", 25.383, 1.1, 71.51, 0.718}, 
 {"BOL", "South America", "Bolivia", "2020-12-28", 155594., 751., 744.143, 
  9106., 8., 9., 13329.36, 64.336, 63.749, 780.089, 0.685, 0.771, 1.47, "", 
  "", "", "", "", "", "", "", 1642., 403493., 34.566, 0.141, 1973., 0.169, 
  0.377, 2.7, "tests performed", "", "", "", "", "", "", "", "", "", 52.78, 
  1.1673029*^7, 10.202, 25.4, 6.704, 4.393, 6885.829, 7.1, 204.299, 6.89, "", 
  "", 25.383, 1.1, 71.51, 0.718}, {"BOL", "South America", "Bolivia", 
  "2020-12-29", 156887., 1293., 832.571, 9135., 29., 11.857, 13440.128, 
  110.768, 71.324, 782.573, 2.484, 1.016, 1.47, "", "", "", "", "", "", "", 
  "", 3423., 406916., 34.86, 0.293, 2198., 0.188, 0.379, 2.6, 
  "tests performed", "", "", "", "", "", "", "", "", "", 52.78, 1.1673029*^7, 
  10.202, 25.4, 6.704, 4.393, 6885.829, 7.1, 204.299, 6.89, "", "", 25.383, 
  1.1, 71.51, 0.718}, {"BOL", "South America", "Bolivia", "2020-12-30", 
  158372., 1485., 901.143, 9149., 14., 12., 13567.344, 127.216, 77.199, 
  783.773, 1.199, 1.028, 1.46, "", "", "", "", "", "", "", "", 3561., 
  410477., 35.165, 0.305, 2301., 0.197, 0.392, 2.6, "tests performed", "", 
  "", "", "", "", "", "", "", "", 52.78, 1.1673029*^7, 10.202, 25.4, 6.704, 
  4.393, 6885.829, 7.1, 204.299, 6.89, "", "", 25.383, 1.1, 71.51, 0.718}, 
 {"BOL", "South America", "Bolivia", "2020-12-31", 160124., 1752., 1000.429, 
  9165., 16., 12.714, 13717.434, 150.09, 85.704, 785.143, 1.371, 1.089, 1.44, 
  "", "", "", "", "", "", "", "", 4260., 414737., 35.53, 0.365, 2522., 0.216, 
  0.397, 2.5, "tests performed", "", "", "", "", "", "", "", "", "", 52.78, 
  1.1673029*^7, 10.202, 25.4, 6.704, 4.393, 6885.829, 7.1, 204.299, 6.89, "", 
  "", 25.383, 1.1, 71.51, 0.718}, {"BOL", "South America", "Bolivia", 
  "2021-01-01", 160985., 861., 1056.429, 9175., 10., 13.143, 13791.193, 
  73.76, 90.502, 786., 0.857, 1.126, 1.42, "", "", "", "", "", "", "", "", 
  1906., 416643., 35.693, 0.163, 2574., 0.221, 0.41, 2.4, "tests performed", 
  "", "", "", "", "", "", "", "", "", 52.78, 1.1673029*^7, 10.202, 25.4, 
  6.704, 4.393, 6885.829, 7.1, 204.299, 6.89, "", "", 25.383, 1.1, 71.51, 
  0.718}, {"BOL", "South America", "Bolivia", "2021-01-02", 162055., 1070., 
  1100.857, 9186., 11., 13.286, 13882.858, 91.664, 94.308, 786.942, 0.942, 
  1.138, 1.4, "", "", "", "", "", "", "", "", 2604., 419247., 35.916, 0.223, 
  2681., 0.23, 0.411, 2.4, "tests performed", "", "", "", "", "", "", "", "", 
  "", 52.78, 1.1673029*^7, 10.202, 25.4, 6.704, 4.393, 6885.829, 7.1, 
  204.299, 6.89, "", "", 25.383, 1.1, 71.51, 0.718}, 
 {"BOL", "South America", "Bolivia", "2021-01-03", 162661., 606., 1116.857, 
  9201., 15., 14.714, 13934.772, 51.915, 95.678, 788.227, 1.285, 1.261, 1.39, 
  "", "", "", "", "", "", "", "", 1520., 420767., 36.046, 0.13, 2702., 0.231, 
  0.413, 2.4, "tests performed", "", "", "", "", "", "", "", "", "", 52.78, 
  1.1673029*^7, 10.202, 25.4, 6.704, 4.393, 6885.829, 7.1, 204.299, 6.89, "", 
  "", 25.383, 1.1, 71.51, 0.718}, {"BOL", "South America", "Bolivia", 
  "2021-01-04", 163671., 1010., 1153.857, 9219., 18., 16.143, 14021.296, 
  86.524, 98.848, 789.769, 1.542, 1.383, 1.38, "", "", "", "", "", "", "", 
  "", 2560., 423327., 36.265, 0.219, 2833., 0.243, 0.407, 2.5, 
  "tests performed", "", "", "", "", "", "", "", "", "", 52.78, 1.1673029*^7, 
  10.202, 25.4, 6.704, 4.393, 6885.829, 7.1, 204.299, 6.89, "", "", 25.383, 
  1.1, 71.51, 0.718}, {"BOL", "South America", "Bolivia", "2021-01-05", 
  165268., 1597., 1197.286, 9241., 22., 15.143, 14158.108, 136.811, 102.569, 
  791.654, 1.885, 1.297, 1.37, "", "", "", "", "", "", "", "", 4090., 
  427417., 36.616, 0.35, 2929., 0.251, 0.409, 2.4, "tests performed", "", "", 
  "", "", "", "", "", "", "", 30.56, 1.1673029*^7, 10.202, 25.4, 6.704, 
  4.393, 6885.829, 7.1, 204.299, 6.89, "", "", 25.383, 1.1, 71.51, 0.718}, 
 {"BOL", "South America", "Bolivia", "2021-01-06", 166981., 1713., 1229.857, 
  9287., 46., 19.714, 14304.856, 146.749, 105.359, 795.595, 3.941, 1.689, 
  1.36, "", "", "", "", "", "", "", "", 3982., 431399., 36.957, 0.341, 2989., 
  0.256, 0.411, 2.4, "tests performed", "", "", "", "", "", "", "", "", "", 
  30.56, 1.1673029*^7, 10.202, 25.4, 6.704, 4.393, 6885.829, 7.1, 204.299, 
  6.89, "", "", 25.383, 1.1, 71.51, 0.718}, {"BOL", "South America", 
  "Bolivia", "2021-01-07", 168891., 1910., 1252.429, 9304., 17., 19.857, 
  14468.481, 163.625, 107.293, 797.051, 1.456, 1.701, 1.35, "", "", "", "", 
  "", "", "", "", 4453., 435852., 37.338, 0.381, 3016., 0.258, 0.415, 2.4, 
  "tests performed", "", "", "", "", "", "", "", "", "", 30.56, 1.1673029*^7, 
  10.202, 25.4, 6.704, 4.393, 6885.829, 7.1, 204.299, 6.89, "", "", 25.383, 
  1.1, 71.51, 0.718}, {"BOL", "South America", "Bolivia", "2021-01-08", 
  171154., 2263., 1452.714, 9328., 24., 21.857, 14662.347, 193.866, 124.45, 
  799.107, 2.056, 1.872, 1.34, "", "", "", "", "", "", "", "", 5227., 
  441079., 37.786, 0.448, 3491., 0.299, 0.416, 2.4, "tests performed", "", 
  "", "", "", "", "", "", "", "", 30.56, 1.1673029*^7, 10.202, 25.4, 6.704, 
  4.393, 6885.829, 7.1, 204.299, 6.89, "", "", 25.383, 1.1, 71.51, 0.718}, 
 {"BOL", "South America", "Bolivia", "2021-01-09", 172798., 1644., 1534.714, 
  9351., 23., 23.571, 14803.184, 140.837, 131.475, 801.077, 1.97, 2.019, 
  1.32, "", "", "", "", "", "", "", "", 3863., 444942., 38.117, 0.331, 3671., 
  0.314, 0.418, 2.4, "tests performed", "", "", "", "", "", "", "", "", "", 
  30.56, 1.1673029*^7, 10.202, 25.4, 6.704, 4.393, 6885.829, 7.1, 204.299, 
  6.89, "", "", 25.383, 1.1, 71.51, 0.718}, {"BOL", "South America", 
  "Bolivia", "2021-01-10", 173896., 1098., 1605., 9376., 25., 25., 14897.247, 
  94.063, 137.496, 803.219, 2.142, 2.142, 1.3, "", "", "", "", "", "", "", 
  "", 2580., 447522., 38.338, 0.221, 3822., 0.327, 0.42, 2.4, 
  "tests performed", "", "", "", "", "", "", "", "", "", 30.56, 1.1673029*^7, 
  10.202, 25.4, 6.704, 4.393, 6885.829, 7.1, 204.299, 6.89, "", "", 25.383, 
  1.1, 71.51, 0.718}, {"BOL", "South America", "Bolivia", "2021-01-11", 
  175288., 1392., 1659.571, 9415., 39., 28., 15016.497, 119.249, 142.171, 
  806.56, 3.341, 2.399, 1.28, "", "", "", "", "", "", "", "", 3273., 450795., 
  38.619, 0.28, 3924., 0.336, 0.423, 2.4, "tests performed", "", "", "", "", 
  "", "", "", "", "", 30.56, 1.1673029*^7, 10.202, 25.4, 6.704, 4.393, 
  6885.829, 7.1, 204.299, 6.89, "", "", 25.383, 1.1, 71.51, 0.718}, 
 {"BOL", "South America", "Bolivia", "2021-01-12", 176761., 1473., 1641.857, 
  9454., 39., 30.429, 15142.685, 126.188, 140.654, 809.901, 3.341, 2.607, 
  1.27, "", "", "", "", "", "", "", "", 3565., 454360., 38.924, 0.305, 3849., 
  0.33, 0.427, 2.3, "tests performed", "", "", "", "", "", "", "", "", "", 
  30.56, 1.1673029*^7, 10.202, 25.4, 6.704, 4.393, 6885.829, 7.1, 204.299, 
  6.89, "", "", 25.383, 1.1, 71.51, 0.718}, {"BOL", "South America", 
  "Bolivia", "2021-01-13", 178818., 2057., 1691., 9493., 39., 29.429, 
  15318.903, 176.218, 144.864, 813.242, 3.341, 2.521, 1.25, "", "", "", "", 
  "", "", "", "", 5112., 459472., 39.362, 0.438, 4010., 0.344, 0.422, 2.4, 
  "tests performed", "", "", "", "", "", "", "", "", "", 30.56, 1.1673029*^7, 
  10.202, 25.4, 6.704, 4.393, 6885.829, 7.1, 204.299, 6.89, "", "", 25.383, 
  1.1, 71.51, 0.718}, {"BOL", "South America", "Bolivia", "2021-01-14", 
  181016., 2198., 1732.143, 9530., 37., 32.286, 15507.2, 188.297, 148.388, 
  816.412, 3.17, 2.766, 1.24, "", "", "", "", "", "", "", "", 5197., 464669., 
  39.807, 0.445, 4117., 0.353, 0.421, 2.4, "tests performed", "", "", "", "", 
  "", "", "", "", "", 30.56, 1.1673029*^7, 10.202, 25.4, 6.704, 4.393, 
  6885.829, 7.1, 204.299, 6.89, "", "", 25.383, 1.1, 71.51, 0.718}, 
 {"BOL", "South America", "Bolivia", "2021-01-15", 183589., 2573., 1776.429, 
  9571., 41., 34.714, 15727.623, 220.423, 152.182, 819.924, 3.512, 2.974, 
  1.23, "", "", "", "", "", "", "", "", 6157., 470826., 40.335, 0.527, 4250., 
  0.364, 0.418, 2.4, "tests performed", "", "", "", "", "", "", "", "", "", 
  30.56, 1.1673029*^7, 10.202, 25.4, 6.704, 4.393, 6885.829, 7.1, 204.299, 
  6.89, "", "", 25.383, 1.1, 71.51, 0.718}, {"BOL", "South America", 
  "Bolivia", "2021-01-16", 185680., 2091., 1840.286, 9596., 25., 35., 
  15906.754, 179.131, 157.653, 822.066, 2.142, 2.998, 1.22, "", "", "", "", 
  "", "", "", "", 5049., 475875., 40.767, 0.433, 4419., 0.379, 0.416, 2.4, 
  "tests performed", "", "", "", "", "", "", "", "", "", 30.56, 1.1673029*^7, 
  10.202, 25.4, 6.704, 4.393, 6885.829, 7.1, 204.299, 6.89, "", "", 25.383, 
  1.1, 71.51, 0.718}, {"BOL", "South America", "Bolivia", "2021-01-17", 
  187183., 1503., 1898.143, 9636., 40., 37.143, 16035.512, 128.758, 162.609, 
  825.493, 3.427, 3.182, 1.2, "", "", "", "", "", "", "", "", 3427., 479302., 
  41.061, 0.294, 4540., 0.389, 0.418, 2.4, "tests performed", "", "", "", "", 
  "", "", "", "", "", 30.56, 1.1673029*^7, 10.202, 25.4, 6.704, 4.393, 
  6885.829, 7.1, 204.299, 6.89, "", "", 25.383, 1.1, 71.51, 0.718}, 
 {"BOL", "South America", "Bolivia", "2021-01-18", 188733., 1550., 1920.714, 
  9680., 44., 37.857, 16168.297, 132.785, 164.543, 829.262, 3.769, 3.243, 
  1.18, "", "", "", "", "", "", "", "", 3218., 482520., 41.336, 0.276, 4532., 
  0.388, 0.424, 2.4, "tests performed", "", "", "", "", "", "", "", "", "", 
  30.56, 1.1673029*^7, 10.202, 25.4, 6.704, 4.393, 6885.829, 7.1, 204.299, 
  6.89, "", "", 25.383, 1.1, 71.51, 0.718}, {"BOL", "South America", 
  "Bolivia", "2021-01-19", 191090., 2357., 2047., 9722., 42., 38.286, 
  16370.215, 201.918, 175.362, 832.86, 3.598, 3.28, 1.17, "", "", "", "", "", 
  "", "", "", 6133., 488653., 41.862, 0.525, 4899., 0.42, 0.418, 2.4, 
  "tests performed", "", "", "", "", "", "", "", "", "", 30.56, 1.1673029*^7, 
  10.202, 25.4, 6.704, 4.393, 6885.829, 7.1, 204.299, 6.89, "", "", 25.383, 
  1.1, 71.51, 0.718}, {"BOL", "South America", "Bolivia", "2021-01-20", 
  193745., 2655., 2132.429, 9764., 42., 38.714, 16597.663, 227.447, 182.68, 
  836.458, 3.598, 3.317, 1.15, "", "", "", "", "", "", "", "", 5170., 
  493823., 42.305, 0.443, 4907., 0.42, 0.435, 2.3, "tests performed", "", "", 
  "", "", "", "", "", "", "", 30.56, 1.1673029*^7, 10.202, 25.4, 6.704, 
  4.393, 6885.829, 7.1, 204.299, 6.89, "", "", 25.383, 1.1, 71.51, 0.718}, 
 {"BOL", "South America", "Bolivia", "2021-01-21", 196393., 2648., 2196.714, 
  9818., 54., 41.143, 16824.511, 226.848, 188.187, 841.084, 4.626, 3.525, 
  1.13, "", "", "", "", "", "", "", "", 6715., 500538., 42.88, 0.575, 5124., 
  0.439, 0.429, 2.3, "tests performed", "", "", "", "", "", "", "", "", "", 
  30.56, 1.1673029*^7, 10.202, 25.4, 6.704, 4.393, 6885.829, 7.1, 204.299, 
  6.89, "", "", 25.383, 1.1, 71.51, 0.718}, {"BOL", "South America", 
  "Bolivia", "2021-01-22", 198257., 1864., 2095.429, 9871., 53., 42.857, 
  16984.195, 159.684, 179.51, 845.625, 4.54, 3.671, 1.11, "", "", "", "", "", 
  "", "", "", 5131., 505669., 43.319, 0.44, 4978., 0.426, 0.421, 2.4, 
  "tests performed", "", "", "", "", "", "", "", "", "", 30.56, 1.1673029*^7, 
  10.202, 25.4, 6.704, 4.393, 6885.829, 7.1, 204.299, 6.89, "", "", 25.383, 
  1.1, 71.51, 0.718}, {"BOL", "South America", "Bolivia", "2021-01-23", 
  199989., 1732., 2044.143, 9927., 56., 47.286, 17132.571, 148.376, 175.117, 
  850.422, 4.797, 4.051, 1.1, "", "", "", "", "", "", "", "", 4574., 510243., 
  43.711, 0.392, 4910., 0.421, 0.416, 2.4, "tests performed", "", "", "", "", 
  "", "", "", "", "", 30.56, 1.1673029*^7, 10.202, 25.4, 6.704, 4.393, 
  6885.829, 7.1, 204.299, 6.89, "", "", 25.383, 1.1, 71.51, 0.718}, 
 {"BOL", "South America", "Bolivia", "2021-01-24", 201037., 1048., 1979.143, 
  9985., 58., 49.857, 17222.351, 89.78, 169.548, 855.391, 4.969, 4.271, 1.09, 
  "", "", "", "", "", "", "", "", 2975., 513218., 43.966, 0.255, 4845., 
  0.415, 0.408, 2.4, "tests performed", "", "", "", "", "", "", "", "", "", 
  30.56, 1.1673029*^7, 10.202, 25.4, 6.704, 4.393, 6885.829, 7.1, 204.299, 
  6.89, "", "", 25.383, 1.1, 71.51, 0.718}, {"BOL", "South America", 
  "Bolivia", "2021-01-25", 202818., 1781., 2012.143, 10051., 66., 53., 
  17374.925, 152.574, 172.375, 861.045, 5.654, 4.54, 1.08, "", "", "", "", 
  "", "", "", "", 5014., 518232., 44.396, 0.43, 5102., 0.437, 0.394, 2.5, 
  "tests performed", "", "", "", "", "", "", "", "", "", 30.56, 1.1673029*^7, 
  10.202, 25.4, 6.704, 4.393, 6885.829, 7.1, 204.299, 6.89, "", "", 25.383, 
  1.1, 71.51, 0.718}, {"BOL", "South America", "Bolivia", "2021-01-26", 
  205208., 2390., 2016.857, 10105., 54., 54.714, 17579.67, 204.745, 172.779, 
  865.671, 4.626, 4.687, 1.07, "", "", "", "", "", "", "", "", 7577., 
  525809., 45.045, 0.649, 5308., 0.455, 0.38, 2.6, "tests performed", "", "", 
  "", "", "", "", "", "", "", 30.56, 1.1673029*^7, 10.202, 25.4, 6.704, 
  4.393, 6885.829, 7.1, 204.299, 6.89, "", "", 25.383, 1.1, 71.51, 0.718}, 
 {"BOL", "South America", "Bolivia", "2021-01-27", 208074., 2866., 2047., 
  10167., 62., 57.571, 17825.193, 245.523, 175.362, 870.982, 5.311, 4.932, 
  1.05, "", "", "", "", "", "", "", "", 8249., 534058., 45.751, 0.707, 5748., 
  0.492, 0.356, 2.8, "tests performed", "", "", "", "", "", "", "", "", "", 
  30.56, 1.1673029*^7, 10.202, 25.4, 6.704, 4.393, 6885.829, 7.1, 204.299, 
  6.89, "", "", 25.383, 1.1, 71.51, 0.718}, {"BOL", "South America", 
  "Bolivia", "2021-01-28", 210726., 2652., 2047.571, 10226., 59., 58.286, 
  18052.384, 227.19, 175.41, 876.037, 5.054, 4.993, 1.04, "", "", "", "", "", 
  "", "", "", 8033., 542091., 46.44, 0.688, 5936., 0.509, 0.345, 2.9, 
  "tests performed", 0., "", "", "", "", 0., "", "", "", 30.56, 1.1673029*^7, 
  10.202, 25.4, 6.704, 4.393, 6885.829, 7.1, 204.299, 6.89, "", "", 25.383, 
  1.1, 71.51, 0.718}, {"BOL", "South America", "Bolivia", "2021-01-29", 
  213392., 2666., 2162.143, 10279., 53., 58.286, 18280.774, 228.39, 185.226, 
  880.577, 4.54, 4.993, 1.02, "", "", "", "", "", "", "", "", 8196., 550287., 
  47.142, 0.702, 6374., 0.546, 0.339, 2.9, "tests performed", 12., "", "", 
  12., 12., 0., "", "", 1., 25., 1.1673029*^7, 10.202, 25.4, 6.704, 4.393, 
  6885.829, 7.1, 204.299, 6.89, "", "", 25.383, 1.1, 71.51, 0.718}, 
 {"BOL", "South America", "Bolivia", "2021-01-30", 215397., 2005., 2201.143, 
  10330., 51., 57.571, 18452.537, 171.763, 188.567, 884.946, 4.369, 4.932, 
  1., "", "", "", "", "", "", "", "", 6340., 556627., 47.685, 0.543, 6626., 
  0.568, 0.332, 3., "tests performed", 39., "", "", 27., 20., 0., "", "", 2., 
  30.56, 1.1673029*^7, 10.202, 25.4, 6.704, 4.393, 6885.829, 7.1, 204.299, 
  6.89, "", "", 25.383, 1.1, 71.51, 0.718}, {"BOL", "South America", 
  "Bolivia", "2021-01-31", 216835., 1438., 2256.857, 10379., 49., 56.286, 
  18575.727, 123.19, 193.339, 889.144, 4.198, 4.822, 0.98, "", "", "", "", 
  "", "", "", "", 3978., 560605., 48.026, 0.341, 6770., 0.58, 0.333, 3., 
  "tests performed", 67., "", "", 28., 22., 0., "", "", 2., 30.56, 
  1.1673029*^7, 10.202, 25.4, 6.704, 4.393, 6885.829, 7.1, 204.299, 6.89, "", 
  "", 25.383, 1.1, 71.51, 0.718}, {"BOL", "South America", "Bolivia", 
  "2021-02-01", 218299., 1464., 2211.571, 10439., 60., 55.429, 18701.144, 
  125.417, 189.46, 894.284, 5.14, 4.748, 0.96, "", "", "", "", "", "", "", 
  "", 5190., 565795., 48.47, 0.445, 6795., 0.582, 0.325, 3.1, 
  "tests performed", 570., "", "", 503., 142., 0., "", "", 12., 19.44, 
  1.1673029*^7, 10.202, 25.4, 6.704, 4.393, 6885.829, 7.1, 204.299, 6.89, "", 
  "", 25.383, 1.1, 71.51, 0.718}, {"BOL", "South America", "Bolivia", 
  "2021-02-02", 220426., 2127., 2174., 10513., 74., 58.286, 18883.359, 
  182.215, 186.241, 900.623, 6.339, 4.993, 0.94, "", "", "", "", "", "", "", 
  "", 7233., 573028., 49.09, 0.62, 6746., 0.578, 0.322, 3.1, 
  "tests performed", 1593., "", "", 1023., 319., 0.01, "", "", 27., 19.44, 
  1.1673029*^7, 10.202, 25.4, 6.704, 4.393, 6885.829, 7.1, 204.299, 6.89, "", 
  "", 25.383, 1.1, 71.51, 0.718}, {"BOL", "South America", "Bolivia", 
  "2021-02-03", 222447., 2021., 2053.286, 10571., 58., 57.714, 19056.493, 
  173.134, 175.9, 905.592, 4.969, 4.944, 0.92, "", "", "", "", "", "", "", 
  "", 7020., 580048., 49.691, 0.601, 6570., 0.563, 0.313, 3.2, 
  "tests performed", 3560., "", "", 1967., 593., 0.03, "", "", 51., 19.44, 
  1.1673029*^7, 10.202, 25.4, 6.704, 4.393, 6885.829, 7.1, 204.299, 6.89, "", 
  "", 25.383, 1.1, 71.51, 0.718}, {"BOL", "South America", "Bolivia", 
  "2021-02-04", 224234., 1787., 1929.714, 10633., 62., 58.143, 19209.581, 
  153.088, 165.314, 910.903, 5.311, 4.981, 0.91, "", "", "", "", "", "", "", 
  "", 6808., 586856., 50.275, 0.583, 6395., 0.548, 0.302, 3.3, 
  "tests performed", "", "", "", "", 627., "", "", "", 54., 19.44, 
  1.1673029*^7, 10.202, 25.4, 6.704, 4.393, 6885.829, 7.1, 204.299, 6.89, "", 
  "", 25.383, 1.1, 71.51, 0.718}, {"BOL", "South America", "Bolivia", 
  "2021-02-05", 225910., 1676., 1788.286, 10687., 54., 58.286, 19353.16, 
  143.579, 153.198, 915.529, 4.626, 4.993, 0.89, "", "", "", "", "", "", "", 
  "", 6443., 593299., 50.826, 0.552, 6145., 0.526, 0.291, 3.4, 
  "tests performed", "", "", "", "", 743., "", "", "", 64., 19.44, 
  1.1673029*^7, 10.202, 25.4, 6.704, 4.393, 6885.829, 7.1, 204.299, 6.89, "", 
  "", 25.383, 1.1, 71.51, 0.718}, {"BOL", "South America", "Bolivia", 
  "2021-02-06", 227128., 1218., 1675.857, 10753., 66., 60.429, 19457.503, 
  104.343, 143.567, 921.183, 5.654, 5.177, 0.88, "", "", "", "", "", "", "", 
  "", 5454., 598753., 51.294, 0.467, 6018., 0.516, 0.278, 3.6, 
  "tests performed", "", "", "", "", 857., "", "", "", 73., 19.44, 
  1.1673029*^7, 10.202, 25.4, 6.704, 4.393, 6885.829, 7.1, 204.299, 6.89, "", 
  "", 25.383, 1.1, 71.51, 0.718}, {"BOL", "South America", "Bolivia", 
  "2021-02-07", 227967., 839., 1590.286, 10796., 43., 59.571, 19529.378, 
  71.875, 136.236, 924.867, 3.684, 5.103, 0.87, "", "", "", "", "", "", "", 
  "", 3226., 601979., 51.57, 0.276, 5911., 0.506, 0.269, 3.7, 
  "tests performed", "", "", "", "", 971., "", "", "", 83., 19.44, 
  1.1673029*^7, 10.202, 25.4, 6.704, 4.393, 6885.829, 7.1, 204.299, 6.89, "", 
  "", 25.383, 1.1, 71.51, 0.718}, {"BOL", "South America", "Bolivia", 
  "2021-02-08", 229187., 1220., 1555.429, 10864., 68., 60.714, 19633.893, 
  104.514, 133.25, 930.692, 5.825, 5.201, 0.86, "", "", "", "", "", "", "", 
  "", 4744., 606723., 51.976, 0.406, 5847., 0.501, 0.266, 3.8, 
  "tests performed", "", "", "", "", 1017., "", "", "", 87., 19.44, 
  1.1673029*^7, 10.202, 25.4, 6.704, 4.393, 6885.829, 7.1, 204.299, 6.89, "", 
  "", 25.383, 1.1, 71.51, 0.718}, {"BOL", "South America", "Bolivia", 
  "2021-02-09", 230731., 1544., 1472.143, 10929., 65., 59.429, 19766.164, 
  132.271, 126.115, 936.261, 5.568, 5.091, 0.85, "", "", "", "", "", "", "", 
  "", 6865., 613588., 52.565, 0.588, 5794., 0.496, 0.254, 3.9, 
  "tests performed", "", "", "", "", 989., "", "", "", 85., 19.44, 
  1.1673029*^7, 10.202, 25.4, 6.704, 4.393, 6885.829, 7.1, 204.299, 6.89, "", 
  "", 25.383, 1.1, 71.51, 0.718}, {"BOL", "South America", "Bolivia", 
  "2021-02-10", 232502., 1771., 1436.429, 10996., 67., 60.714, 19917.881, 
  151.717, 123.055, 942.001, 5.74, 5.201, 0.84, "", "", "", "", "", "", "", 
  "", 8067., 621655., 53.256, 0.691, 5944., 0.509, 0.242, 4.1, 
  "tests performed", "", "", "", "", 826., "", "", "", 71., 19.44, 
  1.1673029*^7, 10.202, 25.4, 6.704, 4.393, 6885.829, 7.1, 204.299, 6.89, "", 
  "", 25.383, 1.1, 71.51, 0.718}, {"BOL", "South America", "Bolivia", 
  "2021-02-11", 233854., 1352., 1374.286, 11044., 48., 58.714, 20033.703, 
  115.823, 117.732, 946.113, 4.112, 5.03, 0.83, "", "", "", "", "", "", "", 
  "", 5948., 627603., 53.765, 0.51, 5821., 0.499, 0.236, 4.2, 
  "tests performed", 10167., "", "", "", 826., 0.09, "", "", 71., 19.44, 
  1.1673029*^7, 10.202, 25.4, 6.704, 4.393, 6885.829, 7.1, 204.299, 6.89, "", 
  "", 25.383, 1.1, 71.51, 0.718}, {"BOL", "South America", "Bolivia", 
  "2021-02-12", 235098., 1244., 1312.571, 11107., 63., 60., 20140.274, 
  106.57, 112.445, 951.51, 5.397, 5.14, 0.83, "", "", "", "", "", "", "", "", 
  6069., 633672., 54.285, 0.52, 5768., 0.494, 0.228, 4.4, "tests performed", 
  "", "", "", "", 778., "", "", "", 67., 19.44, 1.1673029*^7, 10.202, 25.4, 
  6.704, 4.393, 6885.829, 7.1, 204.299, 6.89, "", "", 25.383, 1.1, 71.51, 
  0.718}, {"BOL", "South America", "Bolivia", "2021-02-13", 236036., 938., 
  1272.571, 11155., 48., 57.429, 20220.63, 80.356, 109.018, 955.622, 4.112, 
  4.92, 0.82, "", "", "", "", "", "", "", "", 4697., 638369., 54.688, 0.402, 
  5659., 0.485, 0.225, 4.4, "tests performed", "", "", "", "", 730., "", "", 
  "", 63., 19.44, 1.1673029*^7, 10.202, 25.4, 6.704, 4.393, 6885.829, 7.1, 
  204.299, 6.89, "", "", 25.383, 1.1, 71.51, 0.718}, 
 {"BOL", "South America", "Bolivia", "2021-02-14", 236732., 696., 1252.143, 
  11202., 47., 58., 20280.255, 59.625, 107.268, 959.648, 4.026, 4.969, 0.82, 
  "", "", "", "", "", "", "", "", 2946., 641315., 54.94, 0.252, 5619., 0.481, 
  0.223, 4.5, "tests performed", "", "", "", "", 682., "", "", "", 58., 
  19.44, 1.1673029*^7, 10.202, 25.4, 6.704, 4.393, 6885.829, 7.1, 204.299, 
  6.89, "", "", 25.383, 1.1, 71.51, 0.718}, {"BOL", "South America", 
  "Bolivia", "2021-02-15", 237144., 412., 1136.714, 11234., 32., 52.857, 
  20315.55, 35.295, 97.38, 962.389, 2.741, 4.528, 0.82, "", "", "", "", "", 
  "", "", "", 2831., 644146., 55.182, 0.243, 5346., 0.458, 0.213, 4.7, 
  "tests performed", "", "", "", "", 634., "", "", "", 54., 19.44, 
  1.1673029*^7, 10.202, 25.4, 6.704, 4.393, 6885.829, 7.1, 204.299, 6.89, "", 
  "", 25.383, 1.1, 71.51, 0.718}, {"BOL", "South America", "Bolivia", 
  "2021-02-16", 237706., 562., 996.429, 11274., 40., 49.286, 20363.695, 
  48.145, 85.362, 965.816, 3.427, 4.222, 0.82, "", "", "", "", "", "", "", 
  "", 2273., 646419., 55.377, 0.195, 4690., 0.402, 0.212, 4.7, 
  "tests performed", "", "", "", "", 586., "", "", "", 50., 19.44, 
  1.1673029*^7, 10.202, 25.4, 6.704, 4.393, 6885.829, 7.1, 204.299, 6.89, "", 
  "", 25.383, 1.1, 71.51, 0.718}, {"BOL", "South America", "Bolivia", 
  "2021-02-17", 238495., 789., 856.143, 11303., 29., 43.857, 20431.287, 
  67.592, 73.344, 968.301, 2.484, 3.757, 0.82, "", "", "", "", "", "", "", 
  "", 4107., 650526., 55.729, 0.352, 4124., 0.353, 0.208, 4.8, 
  "tests performed", "", "", "", "", 538., "", "", "", 46., 19.44, 
  1.1673029*^7, 10.202, 25.4, 6.704, 4.393, 6885.829, 7.1, 204.299, 6.89, "", 
  "", 25.383, 1.1, 71.51, 0.718}, {"BOL", "South America", "Bolivia", 
  "2021-02-18", 239524., 1029., 810., 11353., 50., 44.143, 20519.438, 88.152, 
  69.391, 972.584, 4.283, 3.782, 0.83, "", "", "", "", "", "", "", "", 6404., 
  656930., 56.278, 0.549, 4190., 0.359, 0.193, 5.2, "tests performed", "", 
  "", "", "", 491., "", "", "", 42., 19.44, 1.1673029*^7, 10.202, 25.4, 
  6.704, 4.393, 6885.829, 7.1, 204.299, 6.89, "", "", 25.383, 1.1, 71.51, 
  0.718}, {"BOL", "South America", "Bolivia", "2021-02-19", 240676., 1152., 
  796.857, 11390., 37., 40.429, 20618.127, 98.689, 68.265, 975.754, 3.17, 
  3.463, 0.85, "", "", "", "", "", "", "", "", 6746., 663676., 56.856, 0.578, 
  4286., 0.367, 0.186, 5.4, "tests performed", "", "", "", "", 491., "", "", 
  "", 42., 19.44, 1.1673029*^7, 10.202, 25.4, 6.704, 4.393, 6885.829, 7.1, 
  204.299, 6.89, "", "", 25.383, 1.1, 71.51, 0.718}, 
 {"BOL", "South America", "Bolivia", "2021-02-20", 241771., 1095., 819.286, 
  11417., 27., 37.429, 20711.933, 93.806, 70.186, 978.067, 2.313, 3.206, 
  0.86, "", "", "", "", "", "", "", "", 5312., 668988., 57.311, 0.455, 4374., 
  0.375, 0.187, 5.3, "tests performed", "", "", "", "", 491., "", "", "", 
  42., 19.44, 1.1673029*^7, 10.202, 25.4, 6.704, 4.393, 6885.829, 7.1, 
  204.299, 6.89, "", "", 25.383, 1.1, 71.51, 0.718}, 
 {"BOL", "South America", "Bolivia", "2021-02-21", 242292., 521., 794.286, 
  11441., 24., 34.143, 20756.566, 44.633, 68.045, 980.123, 2.056, 2.925, 
  0.87, "", "", "", "", "", "", "", "", 3148., 672136., 57.58, 0.27, 4403., 
  0.377, 0.18, 5.5, "tests performed", "", "", "", "", 491., "", "", "", 42., 
  19.44, 1.1673029*^7, 10.202, 25.4, 6.704, 4.393, 6885.829, 7.1, 204.299, 
  6.89, "", "", 25.383, 1.1, 71.51, 0.718}, {"BOL", "South America", 
  "Bolivia", "2021-02-22", 243176., 884., 861.714, 11470., 29., 33.714, 
  20832.296, 75.73, 73.821, 982.607, 2.484, 2.888, 0.88, "", "", "", "", "", 
  "", "", "", 5873., 678009., 58.083, 0.503, 4838., 0.414, 0.178, 5.6, 
  "tests performed", "", "", "", "", 491., "", "", "", 42., 19.44, 
  1.1673029*^7, 10.202, 25.4, 6.704, 4.393, 6885.829, 7.1, 204.299, 6.89, "", 
  "", 25.383, 1.1, 71.51, 0.718}, {"BOL", "South America", "Bolivia", 
  "2021-02-23", 244380., 1204., 953.429, 11508., 38., 33.429, 20935.44, 
  103.144, 81.678, 985.862, 3.255, 2.864, 0.88, "", "", "", "", "", "", "", 
  "", 7326., 685335., 58.711, 0.628, 5559., 0.476, 0.172, 5.8, 
  "tests performed", "", "", "", "", 491., "", "", "", 42., 19.44, 
  1.1673029*^7, 10.202, 25.4, 6.704, 4.393, 6885.829, 7.1, 204.299, 6.89, "", 
  "", 25.383, 1.1, 71.51, 0.718}, {"BOL", "South America", "Bolivia", 
  "2021-02-24", 245719., 1339., 1032., 11547., 39., 34.857, 21050.149, 
  114.709, 88.409, 989.203, 3.341, 2.986, 0.88, "", "", "", "", "", "", "", 
  "", 9377., 694712., 59.514, 0.803, 6312., 0.541, 0.163, 6.1, 
  "tests performed", "", "", "", "", 491., "", "", "", 42., 19.44, 
  1.1673029*^7, 10.202, 25.4, 6.704, 4.393, 6885.829, 7.1, 204.299, 6.89, "", 
  "", 25.383, 1.1, 71.51, 0.718}, {"BOL", "South America", "Bolivia", 
  "2021-02-25", 246822., 1103., 1042.571, 11577., 30., 32., 21144.64, 94.491, 
  89.315, 991.773, 2.57, 2.741, 0.88, "", "", "", "", "", "", "", "", 8361., 
  703073., 60.231, 0.716, 6592., 0.565, 0.158, 6.3, "tests performed", "", 
  "", "", "", 491., "", "", "", 42., 19.44, 1.1673029*^7, 10.202, 25.4, 
  6.704, 4.393, 6885.829, 7.1, 204.299, 6.89, "", "", 25.383, 1.1, 71.51, 
  0.718}, {"BOL", "South America", "Bolivia", "2021-02-26", 247891., 1069., 
  1030.714, 11609., 32., 31.286, 21236.219, 91.579, 88.299, 994.515, 2.741, 
  2.68, 0.88, "", "", "", "", "", "", "", "", 7336., 710409., 60.859, 0.628, 
  6676., 0.572, 0.154, 6.5, "tests performed", "", "", "", "", 491., "", "", 
  "", 42., 19.44, 1.1673029*^7, 10.202, 25.4, 6.704, 4.393, 6885.829, 7.1, 
  204.299, 6.89, "", "", 25.383, 1.1, 71.51, 0.718}, 
 {"BOL", "South America", "Bolivia", "2021-02-27", 248547., 656., 968., 
  11628., 19., 30.143, 21292.417, 56.198, 82.926, 996.142, 1.628, 2.582, 
  0.88, "", "", "", "", "", "", "", "", 4698., 715107., 61.261, 0.402, 6588., 
  0.564, 0.147, 6.8, "tests performed", "", "", "", "", 491., "", "", "", 
  42., 19.44, 1.1673029*^7, 10.202, 25.4, 6.704, 4.393, 6885.829, 7.1, 
  204.299, 6.89, "", "", 25.383, 1.1, 71.51, 0.718}, 
 {"BOL", "South America", "Bolivia", "2021-02-28", 249010., 463., 959.714, 
  11649., 21., 29.714, 21332.081, 39.664, 82.216, 997.941, 1.799, 2.546, 
  0.88, "", "", "", "", "", "", "", "", 3892., 718999., 61.595, 0.333, 6695., 
  0.574, 0.143, 7., "tests performed", "", "", "", "", 491., "", "", "", 42., 
  19.44, 1.1673029*^7, 10.202, 25.4, 6.704, 4.393, 6885.829, 7.1, 204.299, 
  6.89, "", "", 25.383, 1.1, 71.51, 0.718}, {"BOL", "South America", 
  "Bolivia", "2021-03-01", 249767., 757., 941.571, 11666., 17., 28., 
  21396.931, 64.85, 80.662, 999.398, 1.456, 2.399, 0.89, "", "", "", "", "", 
  "", "", "", 6045., 725044., 62.113, 0.518, 6719., 0.576, 0.14, 7.1, 
  "tests performed", "", "", "", "", 491., "", "", "", 42., 19.44, 
  1.1673029*^7, 10.202, 25.4, 6.704, 4.393, 6885.829, 7.1, 204.299, 6.89, "", 
  "", 25.383, 1.1, 71.51, 0.718}, {"BOL", "South America", "Bolivia", 
  "2021-03-02", 250557., 790., 882.429, 11703., 37., 27.857, 21464.609, 
  67.677, 75.596, 1002.568, 3.17, 2.386, 0.89, "", "", "", "", "", "", "", 
  "", 6563., 731607., 62.675, 0.562, 6610., 0.566, 0.133, 7.5, 
  "tests performed", 19487., 10325., 9162., "", 491., 0.17, 0.09, 0.08, 42., 
  19.44, 1.1673029*^7, 10.202, 25.4, 6.704, 4.393, 6885.829, 7.1, 204.299, 
  6.89, "", "", 25.383, 1.1, 71.51, 0.718}, {"BOL", "South America", 
  "Bolivia", "2021-03-03", 251391., 834., 810.286, 11734., 31., 26.714, 
  21536.055, 71.447, 69.415, 1005.223, 2.656, 2.289, 0.89, "", "", "", "", 
  "", "", "", "", 6860., 738467., 63.263, 0.588, 6251., 0.536, 0.13, 7.7, 
  "tests performed", 19865., 10325., 9540., 378., 474., 0.17, 0.09, 0.08, 
  41., 19.44, 1.1673029*^7, 10.202, 25.4, 6.704, 4.393, 6885.829, 7.1, 
  204.299, 6.89, "", "", 25.383, 1.1, 71.51, 0.718}, 
 {"BOL", "South America", "Bolivia", "2021-03-04", 252360., 969., 791.143, 
  11761., 27., 26.286, 21619.067, 83.012, 67.775, 1007.536, 2.313, 2.252, 
  0.89, "", "", "", "", "", "", "", "", 5975., 744442., 63.775, 0.512, 5910., 
  0.506, 0.134, 7.5, "tests performed", 20025., 10325., 9700., 160., 427., 
  0.17, 0.09, 0.08, 37., 19.44, 1.1673029*^7, 10.202, 25.4, 6.704, 4.393, 
  6885.829, 7.1, 204.299, 6.89, "", "", 25.383, 1.1, 71.51, 0.718}, 
 {"BOL", "South America", "Bolivia", "2021-03-05", 253297., 937., 772.286, 
  11789., 28., 25.714, 21699.338, 80.271, 66.16, 1009.935, 2.399, 2.203, 0.9, 
  "", "", "", "", "", "", "", "", 7409., 751851., 64.409, 0.635, 5920., 
  0.507, 0.13, 7.7, "tests performed", 20110., 10325., 9785., 85., 369., 
  0.17, 0.09, 0.08, 32., 19.44, 1.1673029*^7, 10.202, 25.4, 6.704, 4.393, 
  6885.829, 7.1, 204.299, 6.89, "", "", 25.383, 1.1, 71.51, 0.718}, 
 {"BOL", "South America", "Bolivia", "2021-03-06", 253950., 653., 771.857, 
  11807., 18., 25.571, 21755.279, 55.941, 66.123, 1011.477, 1.542, 2.191, 
  0.9, "", "", "", "", "", "", "", "", 5267., 757118., 64.86, 0.451, 6002., 
  0.514, 0.129, 7.8, "tests performed", 106182., 96397., 9785., 86072., 
  12595., 0.91, 0.83, 0.08, 1079., 19.44, 1.1673029*^7, 10.202, 25.4, 6.704, 
  4.393, 6885.829, 7.1, 204.299, 6.89, "", "", 25.383, 1.1, 71.51, 0.718}, 
 {"BOL", "South America", "Bolivia", "2021-03-07", 254273., 323., 751.857, 
  11823., 16., 24.857, 21782.949, 27.671, 64.41, 1012.848, 1.371, 2.129, 
  0.91, "", "", "", "", "", "", "", "", 2423., 759541., 65.068, 0.208, 5792., 
  0.496, 0.13, 7.7, "tests performed", 106905., 97120., 9785., 723., 12628., 
  0.92, 0.83, 0.08, 1082., 19.44, 1.1673029*^7, 10.202, 25.4, 6.704, 4.393, 
  6885.829, 7.1, 204.299, 6.89, "", "", 25.383, 1.1, 71.51, 0.718}, 
 {"BOL", "South America", "Bolivia", "2021-03-08", 254736., 463., 709.857, 
  11845., 22., 25.571, 21822.613, 39.664, 60.812, 1014.732, 1.885, 2.191, 
  0.92, "", "", "", "", "", "", "", "", 3428., 762969., 65.362, 0.294, 5418., 
  0.464, 0.131, 7.6, "tests performed", 112066., 102236., 9830., 5161., 
  13296., 0.96, 0.88, 0.08, 1139., 19.44, 1.1673029*^7, 10.202, 25.4, 6.704, 
  4.393, 6885.829, 7.1, 204.299, 6.89, "", "", 25.383, 1.1, 71.51, 0.718}, 
 {"BOL", "South America", "Bolivia", "2021-03-09", 255621., 885., 723.429, 
  11858., 13., 22.143, 21898.429, 75.816, 61.974, 1015.846, 1.114, 1.897, 
  0.92, "", "", "", "", "", "", "", "", 5779., 768748., 65.857, 0.495, 5306., 
  0.455, 0.136, 7.3, "tests performed", 119080., 109210., 9870., 7014., 
  14228., 1.02, 0.94, 0.08, 1219., 19.44, 1.1673029*^7, 10.202, 25.4, 6.704, 
  4.393, 6885.829, 7.1, 204.299, 6.89, "", "", 25.383, 1.1, 71.51, 0.718}, 
 {"BOL", "South America", "Bolivia", "2021-03-10", 256462., 841., 724.429, 
  11884., 26., 21.429, 21970.476, 72.046, 62.06, 1018.073, 2.227, 1.836, 
  0.93, "", "", "", "", "", "", "", "", 6015., 774763., 66.372, 0.515, 5185., 
  0.444, 0.14, 7.2, "tests performed", 126889., 117011., 9878., 7809., 
  15289., 1.09, 1., 0.08, 1310., 19.44, 1.1673029*^7, 10.202, 25.4, 6.704, 
  4.393, 6885.829, 7.1, 204.299, 6.89, "", "", 25.383, 1.1, 71.51, 0.718}, 
 {"BOL", "South America", "Bolivia", "2021-03-11", 257240., 778., 697.143, 
  11903., 19., 20.286, 22037.125, 66.649, 59.723, 1019.701, 1.628, 1.738, 
  0.94, "", "", "", "", "", "", "", "", 7206., 781969., 66.989, 0.617, 5361., 
  0.459, 0.13, 7.7, "tests performed", 132286., 122348., 9938., 5397., 
  16037., 1.13, 1.05, 0.09, 1374., 19.44, 1.1673029*^7, 10.202, 25.4, 6.704, 
  4.393, 6885.829, 7.1, 204.299, 6.89, "", "", 25.383, 1.1, 71.51, 0.718}, 
 {"BOL", "South America", "Bolivia", "2021-03-12", 258324., 1084., 718.143, 
  11930., 27., 20.143, 22129.989, 92.864, 61.522, 1022.014, 2.313, 1.726, 
  0.95, "", "", "", "", "", "", "", "", 9509., 791478., 67.804, 0.815, 5661., 
  0.485, 0.127, 7.9, "tests performed", 137150., 127199., 9951., 4864., 
  16720., 1.17, 1.09, 0.09, 1432., 19.44, 1.1673029*^7, 10.202, 25.4, 6.704, 
  4.393, 6885.829, 7.1, 204.299, 6.89, "", "", 25.383, 1.1, 71.51, 0.718}, 
 {"BOL", "South America", "Bolivia", "2021-03-13", 259004., 680., 722., 
  11944., 14., 19.571, 22188.243, 58.254, 61.852, 1023.213, 1.199, 1.677, 
  0.96, "", "", "", "", "", "", "", "", 5767., 797245., 68.298, 0.494, 5732., 
  0.491, 0.126, 7.9, "tests performed", 137787., 127836., 9951., 637., 4515., 
  1.18, 1.1, 0.09, 387., 19.44, 1.1673029*^7, 10.202, 25.4, 6.704, 4.393, 
  6885.829, 7.1, 204.299, 6.89, "", "", 25.383, 1.1, 71.51, 0.718}, 
 {"BOL", "South America", "Bolivia", "2021-03-14", 259389., 385., 730.857, 
  11958., 14., 19.286, 22221.225, 32.982, 62.611, 1024.413, 1.199, 1.652, 
  0.96, "", "", "", "", "", "", "", "", 3812., 801057., 68.625, 0.327, 5931., 
  0.508, 0.123, 8.1, "tests performed", 138218., 128267., 9951., 431., 4473., 
  1.18, 1.1, 0.09, 383., 19.44, 1.1673029*^7, 10.202, 25.4, 6.704, 4.393, 
  6885.829, 7.1, 204.299, 6.89, "", "", 25.383, 1.1, 71.51, 0.718}, 
 {"BOL", "South America", "Bolivia", "2021-03-15", 260059., 670., 760.429, 
  11974., 16., 18.429, 22278.622, 57.397, 65.144, 1025.783, 1.371, 1.579, 
  0.97, "", "", "", "", "", "", "", "", 7050., 808107., 69.229, 0.604, 6448., 
  0.552, 0.118, 8.5, "tests performed", 141810., 131814., 9996., 3592., 
  4249., 1.21, 1.13, 0.09, 364., 19.44, 1.1673029*^7, 10.202, 25.4, 6.704, 
  4.393, 6885.829, 7.1, 204.299, 6.89, "", "", 25.383, 1.1, 71.51, 0.718}, 
 {"BOL", "South America", "Bolivia", "2021-03-16", 260988., 929., 766.714, 
  11997., 23., 19.857, 22358.207, 79.585, 65.683, 1027.754, 1.97, 1.701, 
  0.97, "", "", "", "", "", "", "", "", 7163., 815270., 69.842, 0.614, 6646., 
  0.569, 0.115, 8.7, "tests performed", 146039., 136032., 10007., 4229., 
  3851., 1.25, 1.17, 0.09, 330., 19.44, 1.1673029*^7, 10.202, 25.4, 6.704, 
  4.393, 6885.829, 7.1, 204.299, 6.89, "", "", 25.383, 1.1, 71.51, 0.718}, 
 {"BOL", "South America", "Bolivia", "2021-03-17", 262056., 1068., 799.143, 
  12015., 18., 18.714, 22449.7, 91.493, 68.461, 1029.296, 1.542, 1.603, 0.98, 
  "", "", "", "", "", "", "", "", "", "", "", "", 6845., 0.586, 0.117, 8.6, 
  "tests performed", 150593., 140532., 10061., 4554., 3386., 1.29, 1.2, 0.09, 
  290., 19.44, 1.1673029*^7, 10.202, 25.4, 6.704, 4.393, 6885.829, 7.1, 
  204.299, 6.89, "", "", 25.383, 1.1, 71.51, 0.718}, 
 {"BOL", "South America", "Bolivia", "2021-03-18", 262941., 885., 814.429, 
  12028., 13., 17.857, 22525.516, 75.816, 69.77, 1030.41, 1.114, 1.53, 0.98, 
  "", "", "", "", "", "", "", "", "", 830090., 71.112, "", 6874., 0.589, 
  0.118, 8.4, "tests performed", 155945., 144816., 11129., 5352., 3380., 
  1.34, 1.24, 0.1, 290., 19.44, 1.1673029*^7, 10.202, 25.4, 6.704, 4.393, 
  6885.829, 7.1, 204.299, 6.89, "", "", 25.383, 1.1, 71.51, 0.718}, 
 {"BOL", "South America", "Bolivia", "2021-03-19", 263808., 867., 783.429, 
  12041., 13., 15.857, 22599.79, 74.274, 67.114, 1031.523, 1.114, 1.358, 
  0.98, "", "", "", "", "", "", "", "", 6482., 836572., 71.667, 0.555, 6442., 
  0.552, 0.122, 8.2, "tests performed", 164984., 148045., 16939., 9039., 
  3976., 1.41, 1.27, 0.15, 341., 19.44, 1.1673029*^7, 10.202, 25.4, 6.704, 
  4.393, 6885.829, 7.1, 204.299, 6.89, "", "", 25.383, 1.1, 71.51, 0.718}, 
 {"BOL", "South America", "Bolivia", "2021-03-20", 264411., 603., 772.429, 
  12051., 10., 15.286, 22651.447, 51.658, 66.172, 1032.38, 0.857, 1.309, 
  0.98, "", "", "", "", "", "", "", "", 4139., 840711., 72.022, 0.355, 6209., 
  0.532, 0.124, 8., "tests performed", 167160., 148588., 18572., 2176., 
  4196., 1.43, 1.27, 0.16, 359., 19.44, 1.1673029*^7, 10.202, 25.4, 6.704, 
  4.393, 6885.829, 7.1, 204.299, 6.89, "", "", 25.383, 1.1, 71.51, 0.718}, 
 {"BOL", "South America", "Bolivia", "2021-03-21", 264634., 223., 749.286, 
  12060., 9., 14.571, 22670.551, 19.104, 64.189, 1033.151, 0.771, 1.248, 
  0.98, "", "", "", "", "", "", "", "", 2182., 842893., 72.209, 0.187, 5977., 
  0.512, 0.125, 8., "tests performed", 168477., 148975., 19502., 1317., 
  4323., 1.44, 1.28, 0.17, 370., 19.44, 1.1673029*^7, 10.202, 25.4, 6.704, 
  4.393, 6885.829, 7.1, 204.299, 6.89, "", "", 25.383, 1.1, 71.51, 0.718}, 
 {"BOL", "South America", "Bolivia", "2021-03-22", 265207., 573., 735.429, 
  12074., 14., 14.286, 22719.639, 49.088, 63.002, 1034.35, 1.199, 1.224, 
  0.99, "", "", "", "", "", "", "", "", "", "", "", "", 5973., 0.512, 0.123, 
  8.1, "tests performed", 180187., 151952., 28235., 11710., 5482., 1.54, 1.3, 
  0.24, 470., 25., 1.1673029*^7, 10.202, 25.4, 6.704, 4.393, 6885.829, 7.1, 
  204.299, 6.89, "", "", 25.383, 1.1, 71.51, 0.718}, 
 {"BOL", "South America", "Bolivia", "2021-03-23", 266086., 879., 728.286, 
  12093., 19., 13.714, 22794.94, 75.302, 62.39, 1035.978, 1.628, 1.175, 1., 
  "", "", "", "", "", "", "", "", "", 856948., 73.413, "", 5954., 0.51, 
  0.122, 8.2, "tests performed", 198104., 155962., 42142., 17917., 7438., 
  1.7, 1.34, 0.36, 637., 25., 1.1673029*^7, 10.202, 25.4, 6.704, 4.393, 
  6885.829, 7.1, 204.299, 6.89, "", "", 25.383, 1.1, 71.51, 0.718}, 
 {"BOL", "South America", "Bolivia", "2021-03-24", 267059., 973., 714.714, 
  12107., 14., 13.143, 22878.295, 83.355, 61.228, 1037.177, 1.199, 1.126, 1., 
  "", "", "", "", "", "", "", "", 7744., 864692., 74.076, 0.663, 6002., 
  0.514, 0.119, 8.4, "tests performed", 218201., 160904., 57297., 20097., 
  9658., 1.87, 1.38, 0.49, 827., 25., 1.1673029*^7, 10.202, 25.4, 6.704, 
  4.393, 6885.829, 7.1, 204.299, 6.89, "", "", 25.383, 1.1, 71.51, 0.718}, 
 {"BOL", "South America", "Bolivia", "2021-03-25", 267833., 774., 698.857, 
  12131., 24., 14.714, 22944.602, 66.307, 59.869, 1039.233, 2.056, 1.261, 
  1.01, "", "", "", "", "", "", "", "", 6645., 871337., 74.645, 0.569, 5892., 
  0.505, 0.119, 8.4, "tests performed", 238178., 166737., 71441., 19977., 
  11748., 2.04, 1.43, 0.61, 1006., 25., 1.1673029*^7, 10.202, 25.4, 6.704, 
  4.393, 6885.829, 7.1, 204.299, 6.89, "", "", 25.383, 1.1, 71.51, 0.718}, 
 {"BOL", "South America", "Bolivia", "2021-03-26", 268711., 878., 700.429, 
  12143., 12., 14.571, 23019.818, 75.216, 60.004, 1040.261, 1.028, 1.248, 
  1.02, "", "", "", "", "", "", "", "", 5935., 877272., 75.154, 0.508, 5814., 
  0.498, 0.12, 8.3, "tests performed", 259171., 173264., 85907., 20993., 
  13455., 2.22, 1.48, 0.74, 1153., 25., 1.1673029*^7, 10.202, 25.4, 6.704, 
  4.393, 6885.829, 7.1, 204.299, 6.89, "", "", 25.383, 1.1, 71.51, 0.718}, 
 {"BOL", "South America", "Bolivia", "2021-03-27", 269302., 591., 698.714, 
  12165., 22., 16.286, 23070.447, 50.63, 59.857, 1042.146, 1.885, 1.395, 
  1.02, "", "", "", "", "", "", "", "", 4459., 881731., 75.536, 0.382, 5860., 
  0.502, 0.119, 8.4, "tests performed", 263144., 174799., 88315., 3973., 
  13712., 2.25, 1.5, 0.76, 1175., 25., 1.1673029*^7, 10.202, 25.4, 6.704, 
  4.393, 6885.829, 7.1, 204.299, 6.89, "", "", 25.383, 1.1, 71.51, 0.718}, 
 {"BOL", "South America", "Bolivia", "2021-03-28", 269628., 326., 713.429, 
  12186., 21., 18., 23098.375, 27.928, 61.118, 1043.945, 1.799, 1.542, 1.03, 
  "", "", "", "", "", "", "", "", 2614., 884345., 75.76, 0.224, 5922., 0.507, 
  0.12, 8.3, "tests performed", 263887., 175169., 88718., 743., 13630., 2.26, 
  1.5, 0.76, 1168., 25., 1.1673029*^7, 10.202, 25.4, 6.704, 4.393, 6885.829, 
  7.1, 204.299, 6.89, "", "", 25.383, 1.1, 71.51, 0.718}, 
 {"BOL", "South America", "Bolivia", "2021-03-29", 270347., 719., 734.286, 
  12211., 25., 19.571, 23159.97, 61.595, 62.904, 1046.087, 2.142, 1.677, 
  1.04, "", "", "", "", "", "", "", "", 6244., 890589., 76.295, 0.535, 5810., 
  0.498, 0.126, 7.9, "tests performed", 275810., 180484., 95326., 11923., 
  13660., 2.36, 1.55, 0.82, 1170., 25., 1.1673029*^7, 10.202, 25.4, 6.704, 
  4.393, 6885.829, 7.1, 204.299, 6.89, "", "", 25.383, 1.1, 71.51, 0.718}, 
 {"BOL", "South America", "Bolivia", "2021-03-30", 271419., 1072., 761.857, 
  12239., 28., 20.857, 23251.806, 91.836, 65.266, 1048.485, 2.399, 1.787, 
  1.05, "", "", "", "", "", "", "", "", 7748., 898337., 76.958, 0.664, 5913., 
  0.507, 0.129, 7.8, "tests performed", 289351., 186985., 102366., 13541., 
  13035., 2.48, 1.6, 0.88, 1117., 25., 1.1673029*^7, 10.202, 25.4, 6.704, 
  4.393, 6885.829, 7.1, 204.299, 6.89, "", "", 25.383, 1.1, 71.51, 0.718}, 
 {"BOL", "South America", "Bolivia", "2021-03-31", 272411., 992., 764.571, 
  12257., 18., 21.429, 23336.788, 84.982, 65.499, 1050.027, 1.542, 1.836, 
  1.05, "", "", "", "", "", "", "", "", 8819., 907156., 77.714, 0.756, 6066., 
  0.52, 0.126, 7.9, "tests performed", 304185., 194880., 109305., 14834., 
  12283., 2.61, 1.67, 0.94, 1052., 25., 1.1673029*^7, 10.202, 25.4, 6.704, 
  4.393, 6885.829, 7.1, 204.299, 6.89, "", "", 25.383, 1.1, 71.51, 0.718}, 
 {"BOL", "South America", "Bolivia", "2021-04-01", 273327., 916., 784.857, 
  12280., 23., 21.286, 23415.259, 78.471, 67.237, 1051.998, 1.97, 1.823, 
  1.06, "", "", "", "", "", "", "", "", 7139., 914295., 78.325, 0.612, 6137., 
  0.526, 0.128, 7.8, "tests performed", 318115., 203103., 115012., 13930., 
  11420., 2.73, 1.74, 0.99, 978., 25., 1.1673029*^7, 10.202, 25.4, 6.704, 
  4.393, 6885.829, 7.1, 204.299, 6.89, "", "", 25.383, 1.1, 71.51, 0.718}, 
 {"BOL", "South America", "Bolivia", "2021-04-02", 273947., 620., 748., 
  12305., 25., 23.143, 23468.373, 53.114, 64.079, 1054.139, 2.142, 1.983, 
  1.06, "", "", "", "", "", "", "", "", 4773., 919068., 78.734, 0.409, 5971., 
  0.512, 0.125, 8., "tests performed", 320065., 204097., 115968., 1950., 
  8699., 2.74, 1.75, 0.99, 745., 25., 1.1673029*^7, 10.202, 25.4, 6.704, 
  4.393, 6885.829, 7.1, 204.299, 6.89, "", "", 25.383, 1.1, 71.51, 0.718}, 
 {"BOL", "South America", "Bolivia", "2021-04-03", 274467., 520., 737.857, 
  12316., 11., 21.571, 23512.92, 44.547, 63.21, 1055.082, 0.942, 1.848, 1.07, 
  "", "", "", "", "", "", "", "", 3743., 922811., 79.055, 0.321, 5869., 
  0.503, 0.126, 8., "tests performed", 321807., 205115., 116692., 1742., 
  8380., 2.76, 1.76, 1., 718., 25., 1.1673029*^7, 10.202, 25.4, 6.704, 4.393, 
  6885.829, 7.1, 204.299, 6.89, "", "", 25.383, 1.1, 71.51, 0.718}, 
 {"BOL", "South America", "Bolivia", "2021-04-04", 274934., 467., 758., 
  12324., 8., 19.714, 23552.927, 40.007, 64.936, 1055.767, 0.685, 1.689, 
  1.08, "", "", "", "", "", "", "", "", 3996., 926807., 79.397, 0.342, 6066., 
  0.52, 0.125, 8., "tests performed", 323081., 206003., 117078., 1274., 
  8456., 2.77, 1.76, 1., 724., 25., 1.1673029*^7, 10.202, 25.4, 6.704, 4.393, 
  6885.829, 7.1, 204.299, 6.89, "", "", 25.383, 1.1, 71.51, 0.718}, 
 {"BOL", "South America", "Bolivia", "2021-04-05", 275392., 458., 720.714, 
  12344., 20., 19., 23592.163, 39.236, 61.742, 1057.48, 1.713, 1.628, 1.1, 
  "", "", "", "", "", "", "", "", 3185., 929992., 79.67, 0.273, 5629., 0.482, 
  0.128, 7.8, "tests performed", 339633., 215926., 123707., 16552., 9118., 
  2.91, 1.85, 1.06, 781., 27.78, 1.1673029*^7, 10.202, 25.4, 6.704, 4.393, 
  6885.829, 7.1, 204.299, 6.89, "", "", 25.383, 1.1, 71.51, 0.718}, 
 {"BOL", "South America", "Bolivia", "2021-04-06", 276890., 1498., 781.571, 
  12366., 22., 18.143, 23720.493, 128.33, 66.955, 1059.365, 1.885, 1.554, 
  1.12, "", "", "", "", "", "", "", "", 13347., 943339., 80.814, 1.143, 
  6429., 0.551, 0.122, 8.2, "tests performed", 357924., 229556., 128368., 
  18291., 9796., 3.07, 1.97, 1.1, 839., 27.78, 1.1673029*^7, 10.202, 25.4, 
  6.704, 4.393, 6885.829, 7.1, 204.299, 6.89, "", "", 25.383, 1.1, 71.51, 
  0.718}, {"BOL", "South America", "Bolivia", "2021-04-07", 277966., 1076., 
  793.571, 12385., 19., 18.286, 23812.671, 92.178, 67.983, 1060.993, 1.628, 
  1.566, 1.12, "", "", "", "", "", "", "", "", 9466., 952805., 81.624, 0.811, 
  6521., 0.559, 0.122, 8.2, "tests performed", 378455., 245763., 132692., 
  20531., 10610., 3.24, 2.11, 1.14, 909., 27.78, 1.1673029*^7, 10.202, 25.4, 
  6.704, 4.393, 6885.829, 7.1, 204.299, 6.89, "", "", 25.383, 1.1, 71.51, 
  0.718}, {"BOL", "South America", "Bolivia", "2021-04-08", 279207., 1241., 
  840., 12412., 27., 18.857, 23918.985, 106.313, 71.961, 1063.306, 2.313, 
  1.615, 1.13, "", "", "", "", "", "", "", "", 10756., 963561., 82.546, 
  0.921, 7038., 0.603, 0.119, 8.4, "tests performed", 400804., 263732., 
  137072., 22349., 11813., 3.43, 2.26, 1.17, 1012., 27.78, 1.1673029*^7, 
  10.202, 25.4, 6.704, 4.393, 6885.829, 7.1, 204.299, 6.89, "", "", 25.383, 
  1.1, 71.51, 0.718}, {"BOL", "South America", "Bolivia", "2021-04-09", 
  280649., 1442., 957.429, 12428., 16., 17.571, 24042.517, 123.533, 82.021, 
  1064.677, 1.371, 1.505, 1.13, "", "", "", "", "", "", "", "", 11658., 
  975219., 83.545, 0.999, 8022., 0.687, 0.119, 8.4, "tests performed", 
  423842., 282801., 141041., 23038., 14825., 3.63, 2.42, 1.21, 1270., 27.78, 
  1.1673029*^7, 10.202, 25.4, 6.704, 4.393, 6885.829, 7.1, 204.299, 6.89, "", 
  "", 25.383, 1.1, 71.51, 0.718}, {"BOL", "South America", "Bolivia", 
  "2021-04-10", 281570., 921., 1014.714, 12442., 14., 18., 24121.417, 78.9, 
  86.928, 1065.876, 1.199, 1.542, 1.13, "", "", "", "", "", "", "", "", 
  6863., 982082., 84.133, 0.588, 8467., 0.725, 0.12, 8.3, "tests performed", 
  428502., 287004., 141498., 4660., 15242., 3.67, 2.46, 1.21, 1306., 27.78, 
  1.1673029*^7, 10.202, 25.4, 6.704, 4.393, 6885.829, 7.1, 204.299, 6.89, "", 
  "", 25.383, 1.1, 71.51, 0.718}, {"BOL", "South America", "Bolivia", 
  "2021-04-11", 282095., 525., 1023., 12451., 9., 18.143, 24166.392, 44.975, 
  87.638, 1066.647, 0.771, 1.554, 1.12, "", "", "", "", "", "", "", "", 
  6447., 988529., 84.685, 0.552, 8817., 0.755, 0.116, 8.6, "tests performed", 
  431018., 289353., 141665., 2516., 15420., 3.69, 2.48, 1.21, 1321., 27.78, 
  1.1673029*^7, 10.202, 25.4, 6.704, 4.393, 6885.829, 7.1, 204.299, 6.89, "", 
  "", 25.383, 1.1, 71.51, 0.718}, {"BOL", "South America", "Bolivia", 
  "2021-04-12", 283084., 989., 1098.857, 12469., 18., 17.857, 24251.118, 
  84.725, 94.136, 1068.189, 1.542, 1.53, 1.12, "", "", "", "", "", "", "", 
  "", 9616., 998145., 85.509, 0.824, 9736., 0.834, 0.113, 8.9, 
  "tests performed", 447417., 302991., 144426., 16399., 15398., 3.83, 2.6, 
  1.24, 1319., 27.78, 1.1673029*^7, 10.202, 25.4, 6.704, 4.393, 6885.829, 
  7.1, 204.299, 6.89, "", "", 25.383, 1.1, 71.51, 0.718}, 
 {"BOL", "South America", "Bolivia", "2021-04-13", 284183., 1099., 1041.857, 
  12496., 27., 18.571, 24345.266, 94.149, 89.253, 1070.502, 2.313, 1.591, 
  1.12, "", "", "", "", "", "", "", "", 10320., 1.008465*^6, 86.393, 0.884, 
  9304., 0.797, 0.112, 8.9, "tests performed", 465896., 317701., 148195., 
  18479., 15425., 3.99, 2.72, 1.27, 1321., 27.78, 1.1673029*^7, 10.202, 25.4, 
  6.704, 4.393, 6885.829, 7.1, 204.299, 6.89, "", "", 25.383, 1.1, 71.51, 
  0.718}, {"BOL", "South America", "Bolivia", "2021-04-14", 285291., 1108., 
  1046.429, 12519., 23., 19.143, 24440.186, 94.92, 89.645, 1072.472, 1.97, 
  1.64, 1.12, "", "", "", "", "", "", "", "", 9538., 1.018003*^6, 87.21, 
  0.817, 9314., 0.798, 0.112, 8.9, "tests performed", 486354., 333137., 
  153217., 20458., 15414., 4.17, 2.85, 1.31, 1320., 27.78, 1.1673029*^7, 
  10.202, 25.4, 6.704, 4.393, 6885.829, 7.1, 204.299, 6.89, "", "", 25.383, 
  1.1, 71.51, 0.718}, {"BOL", "South America", "Bolivia", "2021-04-15", 
  286114., 823., 986.714, 12603., 84., 27.286, 24510.69, 70.504, 84.529, 
  1079.668, 7.196, 2.338, 1.12, "", "", "", "", "", "", "", "", 8261., 
  1.026264*^6, 87.918, 0.708, 8958., 0.767, 0.11, 9.1, "tests performed", 
  507411., 348591., 158820., 21057., 15230., 4.35, 2.99, 1.36, 1305., 27.78, 
  1.1673029*^7, 10.202, 25.4, 6.704, 4.393, 6885.829, 7.1, 204.299, 6.89, "", 
  "", 25.383, 1.1, 71.51, 0.718}, {"BOL", "South America", "Bolivia", 
  "2021-04-16", 287360., 1246., 958.714, 12625., 22., 28.143, 24617.432, 
  106.742, 82.131, 1081.553, 1.885, 2.411, 1.12, "", "", "", "", "", "", "", 
  "", 9818., 1.036082*^6, 88.759, 0.841, 8695., 0.745, 0.11, 9.1, 
  "tests performed", 530496., 365333., 165163., 23085., 15236., 4.54, 3.13, 
  1.41, 1305., 27.78, 1.1673029*^7, 10.202, 25.4, 6.704, 4.393, 6885.829, 
  7.1, 204.299, 6.89, "", "", 25.383, 1.1, 71.51, 0.718}, 
 {"BOL", "South America", "Bolivia", "2021-04-17", 287360., 0., 827.143, 
  12625., 0., 26.143, 24617.432, 0., 70.859, 1081.553, 0., 2.24, 1.13, "", 
  "", "", "", "", "", "", "", 6714., 1.042796*^6, 89.334, 0.575, 8673., 
  0.743, 0.095, 10.5, "tests performed", 536374., 370483., 165891., 5878., 
  15410., 4.59, 3.17, 1.42, 1320., 27.78, 1.1673029*^7, 10.202, 25.4, 6.704, 
  4.393, 6885.829, 7.1, 204.299, 6.89, "", "", 25.383, 1.1, 71.51, 0.718}, 
 {"BOL", "South America", "Bolivia", "2021-04-18", 289066., 1706., 995.857, 
  12648., 23., 28.143, 24763.581, 146.149, 85.313, 1083.523, 1.97, 2.411, 
  1.15, "", "", "", "", "", "", "", "", 4043., 1.046839*^6, 89.68, 0.346, 
  8330., 0.714, 0.12, 8.4, "tests performed", 539230., 373139., 166091., 
  2856., 15459., 4.62, 3.2, 1.42, 1324., 27.78, 1.1673029*^7, 10.202, 25.4, 
  6.704, 4.393, 6885.829, 7.1, 204.299, 6.89, "", "", 25.383, 1.1, 71.51, 
  0.718}, {"BOL", "South America", "Bolivia", "2021-04-19", 290362., 1296., 
  1039.714, 12666., 18., 28.143, 24874.606, 111.025, 89.07, 1085.065, 1.542, 
  2.411, 1.15, "", "", "", "", "", "", "", "", "", "", "", "", 8548., 0.732, 
  0.122, 8.2, "tests performed", 557394., 385889., 171505., 18164., 15711., 
  4.78, 3.31, 1.47, 1346., 27.78, 1.1673029*^7, 10.202, 25.4, 6.704, 4.393, 
  6885.829, 7.1, 204.299, 6.89, "", "", 25.383, 1.1, 71.51, 0.718}, 
 {"BOL", "South America", "Bolivia", "2021-04-20", 291675., 1313., 1070.286, 
  12695., 29., 28.429, 24987.088, 112.482, 91.689, 1087.55, 2.484, 2.435, 
  1.15, "", "", "", "", "", "", "", "", "", 1.069126*^6, 91.589, "", 8666., 
  0.742, 0.124, 8.1, "tests performed", 577211., 400087., 177124., 19817., 
  15902., 4.94, 3.43, 1.52, 1362., 27.78, 1.1673029*^7, 10.202, 25.4, 6.704, 
  4.393, 6885.829, 7.1, 204.299, 6.89, "", "", 25.383, 1.1, 71.51, 0.718}, 
 {"BOL", "South America", "Bolivia", "2021-04-21", 293061., 1386., 1110., 
  12731., 36., 30.286, 25105.823, 118.735, 95.091, 1090.634, 3.084, 2.595, 
  1.15, "", "", "", "", "", "", "", "", 10802., 1.079928*^6, 92.515, 0.925, 
  8846., 0.758, 0.125, 8., "tests performed", 596366., 413643., 182723., 
  19155., 15716., 5.11, 3.54, 1.57, 1346., 27.78, 1.1673029*^7, 10.202, 25.4, 
  6.704, 4.393, 6885.829, 7.1, 204.299, 6.89, "", "", 25.383, 1.1, 71.51, 
  0.718}, {"BOL", "South America", "Bolivia", "2021-04-22", 294391., 1330., 
  1182.429, 12758., 27., 22.143, 25219.761, 113.938, 101.296, 1092.947, 
  2.313, 1.897, 1.15, "", "", "", "", "", "", "", "", 11163., 1.091091*^6, 
  93.471, 0.956, 9261., 0.793, 0.128, 7.8, "tests performed", 619794., 
  431138., 188656., 23428., 16055., 5.31, 3.69, 1.62, 1375., 27.78, 
  1.1673029*^7, 10.202, 25.4, 6.704, 4.393, 6885.829, 7.1, 204.299, 6.89, "", 
  "", 25.383, 1.1, 71.51, 0.718}, {"BOL", "South America", "Bolivia", 
  "2021-04-23", 295892., 1501., 1218.857, 12783., 25., 22.571, 25348.348, 
  128.587, 104.417, 1095.089, 2.142, 1.934, 1.15, "", "", "", "", "", "", "", 
  "", 9663., 1.100754*^6, 94.299, 0.828, 9239., 0.791, 0.132, 7.6, 
  "tests performed", 647118., 456643., 190475., 27324., 16660., 5.54, 3.91, 
  1.63, 1427., 27.78, 1.1673029*^7, 10.202, 25.4, 6.704, 4.393, 6885.829, 
  7.1, 204.299, 6.89, "", "", 25.383, 1.1, 71.51, 0.718}, 
 {"BOL", "South America", "Bolivia", "2021-04-24", 297185., 1293., 1403.571, 
  12812., 29., 26.714, 25459.116, 110.768, 120.241, 1097.573, 2.484, 2.289, 
  1.15, "", "", "", "", "", "", "", "", 6353., 1.107107*^6, 94.843, 0.544, 
  9187., 0.787, 0.153, 6.5, "tests performed", 656613., 465823., 190790., 
  9495., 17177., 5.63, 3.99, 1.63, 1472., 27.78, 1.1673029*^7, 10.202, 25.4, 
  6.704, 4.393, 6885.829, 7.1, 204.299, 6.89, "", "", 25.383, 1.1, 71.51, 
  0.718}, {"BOL", "South America", "Bolivia", "2021-04-25", 297659., 474., 
  1227.571, 12824., 12., 25.143, 25499.722, 40.606, 105.163, 1098.601, 1.028, 
  2.154, 1.14, "", "", "", "", "", "", "", "", 3848., 1.110955*^6, 95.173, 
  0.33, 9159., 0.785, 0.134, 7.5, "tests performed", 660610., 469586., 
  191024., 3997., 17340., 5.66, 4.02, 1.64, 1485., 27.78, 1.1673029*^7, 
  10.202, 25.4, 6.704, 4.393, 6885.829, 7.1, 204.299, 6.89, "", "", 25.383, 
  1.1, 71.51, 0.718}, {"BOL", "South America", "Bolivia", "2021-04-26", 
  298778., 1119., 1202.286, 12861., 37., 27.857, 25595.584, 95.862, 102.997, 
  1101.771, 3.17, 2.386, 1.15, "", "", "", "", "", "", "", "", 8873., 
  1.119828*^6, 95.933, 0.76, 8835., 0.757, 0.136, 7.3, "tests performed", 
  688654., 490495., 198159., 28044., 18751., 5.9, 4.2, 1.7, 1606., 27.78, 
  1.1673029*^7, 10.202, 25.4, 6.704, 4.393, 6885.829, 7.1, 204.299, 6.89, "", 
  "", 25.383, 1.1, 71.51, 0.718}, {"BOL", "South America", "Bolivia", 
  "2021-04-27", 300258., 1480., 1226.143, 12885., 24., 27.143, 25722.372, 
  126.788, 105.041, 1103.827, 2.056, 2.325, 1.15, "", "", "", "", "", "", "", 
  "", 11112., 1.13094*^6, 96.885, 0.952, 8831., 0.757, 0.139, 7.2, 
  "tests performed", 722946., 516958., 205988., 34292., 20819., 6.19, 4.43, 
  1.76, 1784., 27.78, 1.1673029*^7, 10.202, 25.4, 6.704, 4.393, 6885.829, 
  7.1, 204.299, 6.89, "", "", 25.383, 1.1, 71.51, 0.718}, 
 {"BOL", "South America", "Bolivia", "2021-04-28", 301831., 1573., 1252.857, 
  12920., 35., 27., 25857.128, 134.755, 107.329, 1106.825, 2.998, 2.313, 
  1.15, "", "", "", "", "", "", "", "", 11252., 1.142192*^6, 97.849, 0.964, 
  8895., 0.762, 0.141, 7.1, "tests performed", 762044., 547471., 214573., 
  39098., 23668., 6.53, 4.69, 1.84, 2028., 27.78, 1.1673029*^7, 10.202, 25.4, 
  6.704, 4.393, 6885.829, 7.1, 204.299, 6.89, "", "", 25.383, 1.1, 71.51, 
  0.718}, {"BOL", "South America", "Bolivia", "2021-04-29", 301831., 0., 
  1062.857, 12920., 0., 23.143, 25857.128, 0., 91.052, 1106.825, 0., 1.983, 
  1.16, "", "", "", "", "", "", "", "", 14635., 1.156827*^6, 99.103, 1.254, 
  9391., 0.805, 0.113, 8.8, "tests performed", "", "", "", "", 24422., "", 
  "", "", 2092., 27.78, 1.1673029*^7, 10.202, 25.4, 6.704, 4.393, 6885.829, 
  7.1, 204.299, 6.89, "", "", 25.383, 1.1, 71.51, 0.718}, 
 {"BOL", "South America", "Bolivia", "2021-04-30", 303732., 1901., 1120., 
  12951., 31., 24., 26019.982, 162.854, 95.948, 1109.481, 2.656, 2.056, 1.18, 
  "", "", "", "", "", "", "", "", 14124., 1.170951*^6, 100.313, 1.21, 10028., 
  0.859, 0.112, 9., "tests performed", "", "", "", "", 24618., "", "", "", 
  2109., 27.78, 1.1673029*^7, 10.202, 25.4, 6.704, 4.393, 6885.829, 7.1, 
  204.299, 6.89, "", "", 25.383, 1.1, 71.51, 0.718}, 
 {"BOL", "South America", "Bolivia", "2021-05-01", 306527., 2795., 1334.571, 
  13009., 58., 28.143, 26259.422, 239.441, 114.329, 1114.449, 4.969, 2.411, 
  1.19, "", "", "", "", "", "", "", "", 6599., 1.17755*^6, 100.878, 0.565, 
  10063., 0.862, 0.133, 7.5, "tests performed", 848149., 614600., 233549., 
  "", 27362., 7.27, 5.27, 2., 2344., 27.78, 1.1673029*^7, 10.202, 25.4, 
  6.704, 4.393, 6885.829, 7.1, 204.299, 6.89, "", "", 25.383, 1.1, 71.51, 
  0.718}, {"BOL", "South America", "Bolivia", "2021-05-02", 306527., 0., 
  1266.857, 13009., 0., 26.429, 26259.422, 0., 108.529, 1114.449, 0., 2.264, 
  1.19, "", "", "", "", "", "", "", "", 6233., 1.183783*^6, 101.412, 0.534, 
  10404., 0.891, 0.122, 8.2, "tests performed", "", "", "", "", 28964., "", 
  "", "", 2481., 27.78, 1.1673029*^7, 10.202, 25.4, 6.704, 4.393, 6885.829, 
  7.1, 204.299, 6.89, "", "", 25.383, 1.1, 71.51, 0.718}, 
 {"BOL", "South America", "Bolivia", "2021-05-03", 308984., 2457., 1458., 
  13035., 26., 24.857, 26469.908, 210.485, 124.903, 1116.677, 2.227, 2.129, 
  1.19, "", "", "", "", "", "", "", "", 9284., 1.193067*^6, 102.207, 0.795, 
  10463., 0.896, 0.139, 7.2, "tests performed", 878563., 637694., 240869., 
  "", 27130., 7.53, 5.46, 2.06, 2324., 27.78, 1.1673029*^7, 10.202, 25.4, 
  6.704, 4.393, 6885.829, 7.1, 204.299, 6.89, "", "", 25.383, 1.1, 71.51, 
  0.718}, {"BOL", "South America", "Bolivia", "2021-05-04", 308984., 0., 
  1246.571, 13035., 0., 21.429, 26469.908, 0., 106.791, 1116.677, 0., 1.836, 
  1.19, "", "", "", "", "", "", "", "", 10334., 1.203401*^6, 103.092, 0.885, 
  10352., 0.887, 0.12, 8.3, "tests performed", 909863., 663041., 246822., 
  31300., 26702., 7.79, 5.68, 2.11, 2287., 27.78, 1.1673029*^7, 10.202, 25.4, 
  6.704, 4.393, 6885.829, 7.1, 204.299, 6.89, "", "", 25.383, 1.1, 71.51, 
  0.718}, {"BOL", "South America", "Bolivia", "2021-05-05", 310572., 1588., 
  1248.714, 13082., 47., 23.143, 26605.948, 136.04, 106.974, 1120.703, 4.026, 
  1.983, 1.2, "", "", "", "", "", "", "", "", 11296., 1.214697*^6, 104.06, 
  0.968, 10358., 0.887, 0.121, 8.3, "tests performed", 941419., 689633., 
  251786., 31556., 25625., 8.06, 5.91, 2.16, 2195., 27.78, 1.1673029*^7, 
  10.202, 25.4, 6.704, 4.393, 6885.829, 7.1, 204.299, 6.89, "", "", 25.383, 
  1.1, 71.51, 0.718}, {"BOL", "South America", "Bolivia", "2021-05-06", 
  314190., 3618., 1765.571, 13151., 69., 33., 26915.893, 309.945, 151.252, 
  1126.614, 5.911, 2.827, 1.21, "", "", "", "", "", "", "", "", 9638., 
  1.224335*^6, 104.886, 0.826, 9644., 0.826, 0.183, 5.5, "tests performed", 
  966546., 710240., 256306., 25127., 25114., 8.28, 6.08, 2.2, 2151., 27.78, 
  1.1673029*^7, 10.202, 25.4, 6.704, 4.393, 6885.829, 7.1, 204.299, 6.89, "", 
  "", 25.383, 1.1, 71.51, 0.718}, {"BOL", "South America", "Bolivia", 
  "2021-05-07", 314190., 0., 1494., 13151., 0., 28.571, 26915.893, 0., 
  127.987, 1126.614, 0., 2.448, 1.2, "", "", "", "", "", "", "", "", 10026., 
  1.234361*^6, 105.745, 0.859, 9059., 0.776, 0.165, 6.1, "tests performed", 
  990300., 728194., 262106., 23754., 24408., 8.48, 6.24, 2.25, 2091., 27.78, 
  1.1673029*^7, 10.202, 25.4, 6.704, 4.393, 6885.829, 7.1, 204.299, 6.89, "", 
  "", 25.383, 1.1, 71.51, 0.718}, {"BOL", "South America", "Bolivia", 
  "2021-05-08", 317547., 3357., 1574.286, 13205., 54., 28., 27203.479, 
  287.586, 134.865, 1131.24, 4.626, 2.399, 1.21, "", "", "", "", "", "", "", 
  "", 6327., 1.240688*^6, 106.287, 0.542, 9020., 0.773, 0.175, 5.7, 
  "tests performed", 997296., 733305., 263991., 6996., 21307., 8.54, 6.28, 
  2.26, 1825., 27.78, 1.1673029*^7, 10.202, 25.4, 6.704, 4.393, 6885.829, 
  7.1, 204.299, 6.89, "", "", 25.383, 1.1, 71.51, 0.718}, 
 {"BOL", "South America", "Bolivia", "2021-05-09", 317547., 0., 1574.286, 
  13205., 0., 28., 27203.479, 0., 134.865, 1131.24, 0., 2.399, 1.2, "", "", 
  "", "", "", "", "", "", 4720., 1.245408*^6, 106.691, 0.404, 8804., 0.754, 
  0.179, 5.6, "tests performed", 998818., 734162., 264656., 1522., 19352., 
  8.56, 6.29, 2.27, 1658., 27.78, 1.1673029*^7, 10.202, 25.4, 6.704, 4.393, 
  6885.829, 7.1, 204.299, 6.89, "", "", 25.383, 1.1, 71.51, 0.718}, 
 {"BOL", "South America", "Bolivia", "2021-05-10", 318610., 1063., 1375.143, 
  13228., 23., 27.571, 27294.544, 91.065, 117.805, 1133.211, 1.97, 2.362, 
  1.2, "", "", "", "", "", "", "", "", 8189., 1.253597*^6, 107.393, 0.702, 
  8647., 0.741, 0.159, 6.3, "tests performed", 1.010981*^6, 741658., 269323., 
  12163., 18917., 8.66, 6.35, 2.31, 1621., 27.78, 1.1673029*^7, 10.202, 25.4, 
  6.704, 4.393, 6885.829, 7.1, 204.299, 6.89, "", "", 25.383, 1.1, 71.51, 
  0.718}, {"BOL", "South America", "Bolivia", "2021-05-11", 320209., 1599., 
  1603.571, 13258., 30., 31.857, 27431.526, 136.982, 137.374, 1135.781, 2.57, 
  2.729, 1.21, "", "", "", "", "", "", "", "", 11250., 1.264847*^6, 108.356, 
  0.964, 8778., 0.752, 0.183, 5.5, "tests performed", 1.022419*^6, 748839., 
  273580., 11438., 16079., 8.76, 6.42, 2.34, 1377., 27.78, 1.1673029*^7, 
  10.202, 25.4, 6.704, 4.393, 6885.829, 7.1, 204.299, 6.89, "", "", 25.383, 
  1.1, 71.51, 0.718}, {"BOL", "South America", "Bolivia", "2021-05-12", 
  322578., 2369., 1715.143, 13308., 50., 32.286, 27634.473, 202.946, 146.932, 
  1140.064, 4.283, 2.766, 1.22, "", "", "", "", "", "", "", "", 11063., 
  1.27591*^6, 109.304, 0.948, 8745., 0.749, 0.196, 5.1, "tests performed", 
  1.031197*^6, 754525., 276672., 8778., 12825., 8.83, 6.46, 2.37, 1099., 
  27.78, 1.1673029*^7, 10.202, 25.4, 6.704, 4.393, 6885.829, 7.1, 204.299, 
  6.89, "", "", 25.383, 1.1, 71.51, 0.718}, {"BOL", "South America", 
  "Bolivia", "2021-05-13", 324868., 2290., 1525.429, 13345., 37., 27.714, 
  27830.651, 196.179, 130.68, 1143.234, 3.17, 2.374, 1.22, "", "", "", "", 
  "", "", "", "", 11852., 1.287762*^6, 110.319, 1.015, 9061., 0.776, 0.168, 
  5.9, "tests performed", "", "", "", "", 11071., "", "", "", 948., 27.78, 
  1.1673029*^7, 10.202, 25.4, 6.704, 4.393, 6885.829, 7.1, 204.299, 6.89, "", 
  "", 25.383, 1.1, 71.51, 0.718}, {"BOL", "South America", "Bolivia", 
  "2021-05-14", 327224., 2356., 1862., 13409., 64., 36.857, 28032.484, 
  201.833, 159.513, 1148.716, 5.483, 3.157, 1.22, "", "", "", "", "", "", "", 
  "", 10700., 1.298462*^6, 111.236, 0.917, 9157., 0.784, 0.203, 4.9, 
  "tests performed", 1.056895*^6, 776914., 279981., "", 9514., 9.05, 6.66, 
  2.4, 815., 27.78, 1.1673029*^7, 10.202, 25.4, 6.704, 4.393, 6885.829, 7.1, 
  204.299, 6.89, "", "", 25.383, 1.1, 71.51, 0.718}, 
 {"BOL", "South America", "Bolivia", "2021-05-15", 329733., 2509., 1740.857, 
  13451., 42., 35.143, 28247.424, 214.94, 149.135, 1152.314, 3.598, 3.011, 
  1.22, "", "", "", "", "", "", "", "", 6952., 1.305414*^6, 111.832, 0.596, 
  9247., 0.792, 0.188, 5.3, "tests performed", 1.093965*^6, 810391., 283574., 
  37070., 13810., 9.37, 6.94, 2.43, 1183., 27.78, 1.1673029*^7, 10.202, 25.4, 
  6.704, 4.393, 6885.829, 7.1, 204.299, 6.89, "", "", 25.383, 1.1, 71.51, 
  0.718}, {"BOL", "South America", "Bolivia", "2021-05-16", 332567., 2834., 
  2145.714, 13517., 66., 44.571, 28490.206, 242.782, 183.818, 1157.969, 
  5.654, 3.818, 1.22, "", "", "", "", "", "", "", "", 4357., 1.309771*^6, 
  112.205, 0.373, 9195., 0.788, 0.233, 4.3, "tests performed", 1.103071*^6, 
  818489., 284582., 9106., 14893., 9.45, 7.01, 2.44, 1276., 27.78, 
  1.1673029*^7, 10.202, 25.4, 6.704, 4.393, 6885.829, 7.1, 204.299, 6.89, "", 
  "", 25.383, 1.1, 71.51, 0.718}, {"BOL", "South America", "Bolivia", 
  "2021-05-17", 334824., 2257., 2316.286, 13566., 49., 48.286, 28683.558, 
  193.352, 198.431, 1162.166, 4.198, 4.137, 1.21, "", "", "", "", "", "", "", 
  "", 9512., 1.319283*^6, 113.02, 0.815, 9384., 0.804, 0.247, 4.1, 
  "tests performed", 1.106725*^6, 821241., 285484., 3654., 13678., 9.48, 
  7.04, 2.45, 1172., 27.78, 1.1673029*^7, 10.202, 25.4, 6.704, 4.393, 
  6885.829, 7.1, 204.299, 6.89, "", "", 25.383, 1.1, 71.51, 0.718}, 
 {"BOL", "South America", "Bolivia", "2021-05-18", 334824., 0., 2087.857, 
  13566., 0., 44., 28683.558, 0., 178.862, 1162.166, 0., 3.769, 1.2, "", "", 
  "", "", "", "", "", "", 11123., 1.330406*^6, 113.973, 0.953, 9366., 0.802, 
  0.223, 4.5, "tests performed", 1.194572*^6, 902833., 291739., 87847., 
  24593., 10.23, 7.73, 2.5, 2107., 27.78, 1.1673029*^7, 10.202, 25.4, 6.704, 
  4.393, 6885.829, 7.1, 204.299, 6.89, "", "", 25.383, 1.1, 71.51, 0.718}, 
 {"BOL", "South America", "Bolivia", "2021-05-19", 337441., 2617., 2123.286, 
  13635., 69., 46.714, 28907.75, 224.192, 181.897, 1168.077, 5.911, 4.002, 
  1.2, "", "", "", "", "", "", "", "", 12366., 1.342772*^6, 115.032, 1.059, 
  9552., 0.818, 0.222, 4.5, "tests performed", "", "", "", "", 28417., "", 
  "", "", 2434., 27.78, 1.1673029*^7, 10.202, 25.4, 6.704, 4.393, 6885.829, 
  7.1, 204.299, 6.89, "", "", 25.383, 1.1, 71.51, 0.718}, 
 {"BOL", "South America", "Bolivia", "2021-05-20", 340207., 2766., 2191.286, 
  13693., 58., 49.714, 29144.706, 236.956, 187.722, 1173.046, 4.969, 4.259, 
  1.2, "", "", "", "", "", "", "", "", 13015., 1.355787*^6, 116.147, 1.115, 
  9718., 0.833, 0.225, 4.4, "tests performed", "", "", "", "", 31659., "", 
  "", "", 2712., 27.78, 1.1673029*^7, 10.202, 25.4, 6.704, 4.393, 6885.829, 
  7.1, 204.299, 6.89, "", "", 25.383, 1.1, 71.51, 0.718}, 
 {"BOL", "South America", "Bolivia", "2021-05-21", 343065., 2858., 2263., 
  13780., 87., 53., 29389.544, 244.838, 193.866, 1180.499, 7.453, 4.54, 1.2, 
  "", "", "", "", "", "", "", "", 12503., 1.36829*^6, 117.218, 1.071, 9975., 
  0.855, 0.227, 4.4, "tests performed", 1.301201*^6, 1.004613*^6, 296588., 
  "", 34901., 11.15, 8.61, 2.54, 2990., 27.78, 1.1673029*^7, 10.202, 25.4, 
  6.704, 4.393, 6885.829, 7.1, 204.299, 6.89, "", "", 25.383, 1.1, 71.51, 
  0.718}, {"BOL", "South America", "Bolivia", "2021-05-22", 346070., 3005., 
  2333.857, 13857., 77., 58., 29646.975, 257.431, 199.936, 1187.095, 6.596, 
  4.969, 1.2, "", "", "", "", "", "", "", "", "", "", "", "", 10060., 0.862, 
  0.232, 4.3, "tests performed", 1.357045*^6, 1.058435*^6, 298610., 55844., 
  37583., 11.63, 9.07, 2.56, 3220., 27.78, 1.1673029*^7, 10.202, 25.4, 6.704, 
  4.393, 6885.829, 7.1, 204.299, 6.89, "", "", 25.383, 1.1, 71.51, 0.718}, 
 {"BOL", "South America", "Bolivia", "2021-05-23", 349653., 3583., 2440.857, 
  13965., 108., 64., 29953.922, 306.947, 209.102, 1196.348, 9.252, 5.483, 
  1.2, "", "", "", "", "", "", "", "", "", 1.383371*^6, 118.51, "", 10514., 
  0.901, 0.232, 4.3, "tests performed", 1.371216*^6, 1.071682*^6, 299534., 
  14171., 38306., 11.75, 9.18, 2.57, 3282., 27.78, 1.1673029*^7, 10.202, 
  25.4, 6.704, 4.393, 6885.829, 7.1, 204.299, 6.89, "", "", 25.383, 1.1, 
  71.51, 0.718}, {"BOL", "South America", "Bolivia", "2021-05-24", 349653., 
  0., 2118.429, 13965., 0., 57., 29953.922, 0., 181.481, 1196.348, 0., 4.883, 
  1.19, "", "", "", "", "", "", "", "", 11855., 1.395226*^6, 119.526, 1.016, 
  10849., 0.929, 0.195, 5.1, "tests performed", 1.41562*^6, 1.112812*^6, 
  302808., 44404., 44128., 12.13, 9.53, 2.59, 3780., 27.78, 1.1673029*^7, 
  10.202, 25.4, 6.704, 4.393, 6885.829, 7.1, 204.299, 6.89, "", "", 25.383, 
  1.1, 71.51, 0.718}, {"BOL", "South America", "Bolivia", "2021-05-25", 
  355349., 5696., 2932.143, 14124., 159., 79.714, 30441.884, 487.962, 251.19, 
  1209.969, 13.621, 6.829, 1.19, "", "", "", "", "", "", "", "", 14019., 
  1.409245*^6, 120.727, 1.201, 11263., 0.965, 0.26, 3.8, "tests performed", 
  1.457644*^6, 1.145107*^6, 312537., 42024., 37582., 12.49, 9.81, 2.68, 
  3220., 27.78, 1.1673029*^7, 10.202, 25.4, 6.704, 4.393, 6885.829, 7.1, 
  204.299, 6.89, "", "", 25.383, 1.1, 71.51, 0.718}, 
 {"BOL", "South America", "Bolivia", "2021-05-26", 358562., 3213., 3017.286, 
  14226., 102., 84.429, 30717.134, 275.25, 258.484, 1218.707, 8.738, 7.233, 
  1.17, "", "", "", "", "", "", "", "", 14457., 1.423702*^6, 121.965, 1.238, 
  11561., 0.99, 0.261, 3.8, "tests performed", 1.511957*^6, 1.185725*^6, 
  326232., 54313., 40263., 12.95, 10.16, 2.79, 3449., 27.78, 1.1673029*^7, 
  10.202, 25.4, 6.704, 4.393, 6885.829, 7.1, 204.299, 6.89, "", "", 25.383, 
  1.1, 71.51, 0.718}, {"BOL", "South America", "Bolivia", "2021-05-27", 
  361580., 3018., 3053.286, 14312., 86., 88.429, 30975.679, 258.545, 261.568, 
  1226.074, 7.367, 7.575, 1.15, "", "", "", "", "", "", "", "", 14276., 
  1.437978*^6, 123.188, 1.223, 11742., 1.006, 0.26, 3.8, "tests performed", 
  1.564349*^6, 1.224313*^6, 340036., 52392., 42670., 13.4, 10.49, 2.91, 
  3655., 27.78, 1.1673029*^7, 10.202, 25.4, 6.704, 4.393, 6885.829, 7.1, 
  204.299, 6.89, "", "", 25.383, 1.1, 71.51, 0.718}, 
 {"BOL", "South America", "Bolivia", "2021-05-28", 364570., 2990., 3072.143, 
  14377., 65., 85.286, 31231.825, 256.146, 263.183, 1231.643, 5.568, 7.306, 
  1.13, "", "", "", "", "", "", "", "", 14324., 1.452302*^6, 124.415, 1.227, 
  12002., 1.028, 0.256, 3.9, "tests performed", 1.616658*^6, 1.271262*^6, 
  345396., 52309., 45065., 13.85, 10.89, 2.96, 3861., 27.78, 1.1673029*^7, 
  10.202, 25.4, 6.704, 4.393, 6885.829, 7.1, 204.299, 6.89, "", "", 25.383, 
  1.1, 71.51, 0.718}, {"BOL", "South America", "Bolivia", "2021-05-29", 
  366714., 2144., 2949.143, 14435., 58., 82.571, 31415.496, 183.671, 252.646, 
  1236.611, 4.969, 7.074, 1.12, "", "", "", "", "", "", "", "", 9475., 
  1.461777*^6, 125.227, 0.812, 12278., 1.052, 0.24, 4.2, "tests performed", 
  1.630173*^6, 1.283524*^6, 346649., 13515., 39018., 13.97, 11., 2.97, 3343., 
  27.78, 1.1673029*^7, 10.202, 25.4, 6.704, 4.393, 6885.829, 7.1, 204.299, 
  6.89, "", "", 25.383, 1.1, 71.51, 0.718}, {"BOL", "South America", 
  "Bolivia", "2021-05-30", 368474., 1760., 2688.714, 14471., 36., 72.286, 
  31566.271, 150.775, 230.336, 1239.695, 3.084, 6.193, 1.11, "", "", "", "", 
  "", "", "", "", 7397., 1.469174*^6, 125.861, 0.634, 12258., 1.05, 0.219, 
  4.6, "tests performed", 1.635543*^6, 1.288278*^6, 347265., 5370., 37761., 
  14.01, 11.04, 2.97, 3235., 27.78, 1.1673029*^7, 10.202, 25.4, 6.704, 4.393, 
  6885.829, 7.1, 204.299, 6.89, "", "", 25.383, 1.1, 71.51, 0.718}, 
 {"BOL", "South America", "Bolivia", "2021-05-31", 371279., 2805., 3089.429, 
  14524., 53., 79.857, 31806.569, 240.298, 264.664, 1244.236, 4.54, 6.841, 
  1.1, "", "", "", "", "", "", "", "", 12725., 1.481899*^6, 126.951, 1.09, 
  12382., 1.061, 0.25, 4., "tests performed", 1.681883*^6, 1.331789*^6, 
  350094., 46340., 38038., 14.41, 11.41, 3., 3259., 27.78, 1.1673029*^7, 
  10.202, 25.4, 6.704, 4.393, 6885.829, 7.1, 204.299, 6.89, "", "", 25.383, 
  1.1, 71.51, 0.718}, {"BOL", "South America", "Bolivia", "2021-06-01", 
  374718., 3439., 2767., 14639., 115., 73.571, 32101.18, 294.611, 237.042, 
  1254.088, 9.852, 6.303, 1.09, "", "", "", "", "", "", "", "", 14778., 
  1.496677*^6, 128.217, 1.266, 12490., 1.07, 0.222, 4.5, "tests performed", 
  1.729799*^6, 1.376792*^6, 353007., 47916., 38879., 14.82, 11.79, 3.02, 
  3331., 27.78, 1.1673029*^7, 10.202, 25.4, 6.704, 4.393, 6885.829, 7.1, 
  204.299, 6.89, "", "", 25.383, 1.1, 71.51, 0.718}, 
 {"BOL", "South America", "Bolivia", "2021-06-02", 378028., 3310., 2780.857, 
  14732., 93., 72.286, 32384.739, 283.56, 238.229, 1262.055, 7.967, 6.193, 
  1.08, "", "", "", "", "", "", "", "", 14574., 1.511251*^6, 129.465, 1.249, 
  12507., 1.071, 0.222, 4.5, "tests performed", 1.767803*^6, 1.41265*^6, 
  355153., 38004., 36549., 15.14, 12.1, 3.04, 3131., 27.78, 1.1673029*^7, 
  10.202, 25.4, 6.704, 4.393, 6885.829, 7.1, 204.299, 6.89, "", "", 25.383, 
  1.1, 71.51, 0.718}, {"BOL", "South America", "Bolivia", "2021-06-03", 
  380457., 2429., 2696.714, 14832., 100., 74.286, 32592.826, 208.087, 
  231.021, 1270.621, 8.567, 6.364, 1.07, "", "", "", "", "", "", "", "", 
  10539., 1.52179*^6, 130.368, 0.903, 11973., 1.026, 0.225, 4.4, 
  "tests performed", 1.776677*^6, 1.420596*^6, 356081., 8874., 30333., 15.22, 
  12.17, 3.05, 2599., 27.78, 1.1673029*^7, 10.202, 25.4, 6.704, 4.393, 
  6885.829, 7.1, 204.299, 6.89, "", "", 25.383, 1.1, 71.51, 0.718}, 
 {"BOL", "South America", "Bolivia", "2021-06-04", 383457., 3000., 2698.143, 
  14900., 68., 74.714, 32849.828, 257.003, 231.143, 1276.447, 5.825, 6.401, 
  1.06, "", "", "", "", "", "", "", "", 12655., 1.534445*^6, 131.452, 1.084, 
  11735., 1.005, 0.23, 4.3, "tests performed", 1.814885*^6, 1.444171*^6, 
  370714., 38208., 28318., 15.55, 12.37, 3.18, 2426., 27.78, 1.1673029*^7, 
  10.202, 25.4, 6.704, 4.393, 6885.829, 7.1, 204.299, 6.89, "", "", 25.383, 
  1.1, 71.51, 0.718}, {"BOL", "South America", "Bolivia", "2021-06-05", 
  385734., 2277., 2717.143, 14981., 81., 78., 33044.893, 195.065, 232.771, 
  1283.386, 6.939, 6.682, 1.05, "", "", "", "", "", "", "", "", 9608., 
  1.544053*^6, 132.275, 0.823, 11754., 1.007, 0.231, 4.3, "tests performed", 
  1.825646*^6, 1.451108*^6, 374538., 10761., 27925., 15.64, 12.43, 3.21, 
  2392., 27.78, 1.1673029*^7, 10.202, 25.4, 6.704, 4.393, 6885.829, 7.1, 
  204.299, 6.89, "", "", 25.383, 1.1, 71.51, 0.718}, 
 {"BOL", "South America", "Bolivia", "2021-06-06", 387162., 1428., 2669.714, 
  15024., 43., 79., 33167.227, 122.333, 228.708, 1287.07, 3.684, 6.768, 1.05, 
  "", "", "", "", "", "", "", "", 6157., 1.55021*^6, 132.803, 0.527, 11577., 
  0.992, 0.231, 4.3, "tests performed", 1.82956*^6, 1.454262*^6, 375298., 
  3914., 27717., 15.67, 12.46, 3.22, 2374., 27.78, 1.1673029*^7, 10.202, 
  25.4, 6.704, 4.393, 6885.829, 7.1, 204.299, 6.89, "", "", 25.383, 1.1, 
  71.51, 0.718}, {"BOL", "South America", "Bolivia", "2021-06-07", 387162., 
  0., 2269., 15024., 0., 71.429, 33167.227, 0., 194.38, 1287.07, 0., 6.119, 
  "", "", "", "", "", "", "", "", "", "", "", "", "", "", "", "", "", "", 
  1.878702*^6, 1.470833*^6, 407869., 49142., 28117., 16.09, 12.6, 3.49, 
  2409., 27.78, 1.1673029*^7, 10.202, 25.4, 6.704, 4.393, 6885.829, 7.1, 
  204.299, 6.89, "", "", 25.383, 1.1, 71.51, 0.718}, 
 {"BES", "North America", "Bonaire Sint Eustatius and Saba", "2021-04-09", 
  "", "", "", "", "", "", "", "", "", "", "", "", "", "", "", "", "", "", "", 
  "", "", "", "", "", "", "", "", "", "", "", 7391., 5726., 1665., "", "", 
  28.19, 21.84, 6.35, "", "", 26221., "", "", "", "", "", "", "", "", "", "", 
  "", "", 77.79, ""}, {"BIH", "Europe", "Bosnia and Herzegovina", 
  "2020-03-05", 2., 2., "", "", "", "", 0.61, 0.61, "", "", "", "", "", "", 
  "", "", "", "", "", "", "", "", "", "", "", "", "", "", "", "", "", "", "", 
  "", "", "", "", "", "", 11.11, 3.280815*^6, 68.496, 42.5, 16.569, 10.711, 
  11713.895, 0.2, 329.635, 10.08, 30.2, 47.7, 97.164, 3.5, 77.4, 0.78}, 
 {"BIH", "Europe", "Bosnia and Herzegovina", "2020-03-06", 2., 0., "", "", 
  "", "", 0.61, 0., "", "", "", "", "", "", "", "", "", "", "", "", "", "", 
  "", "", "", "", "", "", "", "", "", "", "", "", "", "", "", "", "", 11.11, 
  3.280815*^6, 68.496, 42.5, 16.569, 10.711, 11713.895, 0.2, 329.635, 10.08, 
  30.2, 47.7, 97.164, 3.5, 77.4, 0.78}, {"BIH", "Europe", 
  "Bosnia and Herzegovina", "2020-03-07", 3., 1., "", "", "", "", 0.914, 
  0.305, "", "", "", "", "", "", "", "", "", "", "", "", "", "", "", "", "", 
  "", "", "", "", "", "", "", "", "", "", "", "", "", "", 11.11, 3.280815*^6, 
  68.496, 42.5, 16.569, 10.711, 11713.895, 0.2, 329.635, 10.08, 30.2, 47.7, 
  97.164, 3.5, 77.4, 0.78}, {"BIH", "Europe", "Bosnia and Herzegovina", 
  "2020-03-08", 3., 0., "", "", "", "", 0.914, 0., "", "", "", "", "", "", 
  "", "", "", "", "", "", "", "", "", "", "", "", "", "", "", "", "", "", "", 
  "", "", "", "", "", "", 11.11, 3.280815*^6, 68.496, 42.5, 16.569, 10.711, 
  11713.895, 0.2, 329.635, 10.08, 30.2, 47.7, 97.164, 3.5, 77.4, 0.78}, 
 {"BIH", "Europe", "Bosnia and Herzegovina", "2020-03-09", 3., 0., "", "", 
  "", "", 0.914, 0., "", "", "", "", "", "", "", "", "", "", "", "", "", "", 
  "", "", "", "", "", "", "", "", "", "", "", "", "", "", "", "", "", 11.11, 
  3.280815*^6, 68.496, 42.5, 16.569, 10.711, 11713.895, 0.2, 329.635, 10.08, 
  30.2, 47.7, 97.164, 3.5, 77.4, 0.78}, {"BIH", "Europe", 
  "Bosnia and Herzegovina", "2020-03-10", 5., 2., 0.714, "", "", 0., 1.524, 
  0.61, 0.218, "", "", 0., "", "", "", "", "", "", "", "", "", "", "", "", 
  "", "", "", "", "", "", "", "", "", "", "", "", "", "", "", 29.17, 
  3.280815*^6, 68.496, 42.5, 16.569, 10.711, 11713.895, 0.2, 329.635, 10.08, 
  30.2, 47.7, 97.164, 3.5, 77.4, 0.78}, {"BIH", "Europe", 
  "Bosnia and Herzegovina", "2020-03-11", 7., 2., 1., "", "", 0., 2.134, 
  0.61, 0.305, "", "", 0., "", "", "", "", "", "", "", "", "", "", "", "", 
  "", "", "", "", "", "", "", "", "", "", "", "", "", "", "", 40.28, 
  3.280815*^6, 68.496, 42.5, 16.569, 10.711, 11713.895, 0.2, 329.635, 10.08, 
  30.2, 47.7, 97.164, 3.5, 77.4, 0.78}, {"BIH", "Europe", 
  "Bosnia and Herzegovina", "2020-03-12", 11., 4., 1.286, "", "", 0., 3.353, 
  1.219, 0.392, "", "", 0., "", "", "", "", "", "", "", "", "", "", "", "", 
  "", "", "", "", "", "", "", "", "", "", "", "", "", "", "", 40.28, 
  3.280815*^6, 68.496, 42.5, 16.569, 10.711, 11713.895, 0.2, 329.635, 10.08, 
  30.2, 47.7, 97.164, 3.5, 77.4, 0.78}, {"BIH", "Europe", 
  "Bosnia and Herzegovina", "2020-03-13", 13., 2., 1.571, "", "", 0., 3.962, 
  0.61, 0.479, "", "", 0., "", "", "", "", "", "", "", "", "", "", "", "", 
  "", "", "", "", "", "", "", "", "", "", "", "", "", "", "", 40.28, 
  3.280815*^6, 68.496, 42.5, 16.569, 10.711, 11713.895, 0.2, 329.635, 10.08, 
  30.2, 47.7, 97.164, 3.5, 77.4, 0.78}, {"BIH", "Europe", 
  "Bosnia and Herzegovina", "2020-03-14", 18., 5., 2.143, "", "", 0., 5.486, 
  1.524, 0.653, "", "", 0., "", "", "", "", "", "", "", "", "", "", "", "", 
  "", "", "", "", "", "", "", "", "", "", "", "", "", "", "", 40.28, 
  3.280815*^6, 68.496, 42.5, 16.569, 10.711, 11713.895, 0.2, 329.635, 10.08, 
  30.2, 47.7, 97.164, 3.5, 77.4, 0.78}, {"BIH", "Europe", 
  "Bosnia and Herzegovina", "2020-03-15", 24., 6., 3., "", "", 0., 7.315, 
  1.829, 0.914, "", "", 0., "", "", "", "", "", "", "", "", "", "", "", "", 
  "", "", "", "", "", "", "", "", "", "", "", "", "", "", "", 40.28, 
  3.280815*^6, 68.496, 42.5, 16.569, 10.711, 11713.895, 0.2, 329.635, 10.08, 
  30.2, 47.7, 97.164, 3.5, 77.4, 0.78}, {"BIH", "Europe", 
  "Bosnia and Herzegovina", "2020-03-16", 25., 1., 3.143, "", "", 0., 7.62, 
  0.305, 0.958, "", "", 0., "", "", "", "", "", "", "", "", "", "", "", "", 
  "", "", "", "", "", "", "", "", "", "", "", "", "", "", "", 45.83, 
  3.280815*^6, 68.496, 42.5, 16.569, 10.711, 11713.895, 0.2, 329.635, 10.08, 
  30.2, 47.7, 97.164, 3.5, 77.4, 0.78}, {"BIH", "Europe", 
  "Bosnia and Herzegovina", "2020-03-17", 26., 1., 3., "", "", 0., 7.925, 
  0.305, 0.914, "", "", 0., "", "", "", "", "", "", "", "", "", "", "", "", 
  "", "", "", "", "", "", "", "", "", "", "", "", "", "", "", 70.83, 
  3.280815*^6, 68.496, 42.5, 16.569, 10.711, 11713.895, 0.2, 329.635, 10.08, 
  30.2, 47.7, 97.164, 3.5, 77.4, 0.78}, {"BIH", "Europe", 
  "Bosnia and Herzegovina", "2020-03-18", 38., 12., 4.429, "", "", 0., 
  11.582, 3.658, 1.35, "", "", 0., "", "", "", "", "", "", "", "", "", "", 
  "", "", "", "", "", "", "", "", "", "", "", "", "", "", "", "", "", 77.78, 
  3.280815*^6, 68.496, 42.5, 16.569, 10.711, 11713.895, 0.2, 329.635, 10.08, 
  30.2, 47.7, 97.164, 3.5, 77.4, 0.78}, {"BIH", "Europe", 
  "Bosnia and Herzegovina", "2020-03-19", 63., 25., 7.429, "", "", 0., 
  19.203, 7.62, 2.264, "", "", 0., "", "", "", "", "", "", "", "", "", "", 
  "", "", "", "", "", "", "", "", "", "", "", "", "", "", "", "", "", 77.78, 
  3.280815*^6, 68.496, 42.5, 16.569, 10.711, 11713.895, 0.2, 329.635, 10.08, 
  30.2, 47.7, 97.164, 3.5, 77.4, 0.78}, {"BIH", "Europe", 
  "Bosnia and Herzegovina", "2020-03-20", 89., 26., 10.857, "", "", 0., 
  27.127, 7.925, 3.309, "", "", 0., "", "", "", "", "", "", "", "", "", "", 
  "", "", "", "", "", "", "", "", "", "", "", "", "", "", "", "", "", 89.81, 
  3.280815*^6, 68.496, 42.5, 16.569, 10.711, 11713.895, 0.2, 329.635, 10.08, 
  30.2, 47.7, 97.164, 3.5, 77.4, 0.78}, {"BIH", "Europe", 
  "Bosnia and Herzegovina", "2020-03-21", 93., 4., 10.714, 1., 1., 0.143, 
  28.347, 1.219, 3.266, 0.305, 0.305, 0.044, "", "", "", "", "", "", "", "", 
  "", "", "", "", "", "", "", "", "", "", "", "", "", "", "", "", "", "", "", 
  89.81, 3.280815*^6, 68.496, 42.5, 16.569, 10.711, 11713.895, 0.2, 329.635, 
  10.08, 30.2, 47.7, 97.164, 3.5, 77.4, 0.78}, 
 {"BIH", "Europe", "Bosnia and Herzegovina", "2020-03-22", 126., 33., 14.571, 
  1., 0., 0.143, 38.405, 10.058, 4.441, 0.305, 0., 0.044, "", "", "", "", "", 
  "", "", "", "", "", "", "", "", "", "", "", "", "", "", "", "", "", "", "", 
  "", "", "", 89.81, 3.280815*^6, 68.496, 42.5, 16.569, 10.711, 11713.895, 
  0.2, 329.635, 10.08, 30.2, 47.7, 97.164, 3.5, 77.4, 0.78}, 
 {"BIH", "Europe", "Bosnia and Herzegovina", "2020-03-23", 136., 10., 15.857, 
  1., 0., 0.143, 41.453, 3.048, 4.833, 0.305, 0., 0.044, 1.41, "", "", "", 
  "", "", "", "", "", "", "", "", "", "", "", "", "", "", "", "", "", "", "", 
  "", "", "", "", 89.81, 3.280815*^6, 68.496, 42.5, 16.569, 10.711, 
  11713.895, 0.2, 329.635, 10.08, 30.2, 47.7, 97.164, 3.5, 77.4, 0.78}, 
 {"BIH", "Europe", "Bosnia and Herzegovina", "2020-03-24", 166., 30., 20., 
  3., 2., 0.429, 50.597, 9.144, 6.096, 0.914, 0.61, 0.131, 1.41, "", "", "", 
  "", "", "", "", "", "", "", "", "", "", "", "", "", "", "", "", "", "", "", 
  "", "", "", "", 89.81, 3.280815*^6, 68.496, 42.5, 16.569, 10.711, 
  11713.895, 0.2, 329.635, 10.08, 30.2, 47.7, 97.164, 3.5, 77.4, 0.78}, 
 {"BIH", "Europe", "Bosnia and Herzegovina", "2020-03-25", 176., 10., 19.714, 
  3., 0., 0.429, 53.645, 3.048, 6.009, 0.914, 0., 0.131, 1.41, "", "", "", 
  "", "", "", "", "", "", "", "", "", "", "", "", "", "", "", "", "", "", "", 
  "", "", "", "", 89.81, 3.280815*^6, 68.496, 42.5, 16.569, 10.711, 
  11713.895, 0.2, 329.635, 10.08, 30.2, 47.7, 97.164, 3.5, 77.4, 0.78}, 
 {"BIH", "Europe", "Bosnia and Herzegovina", "2020-03-26", 191., 15., 18.286, 
  3., 0., 0.429, 58.217, 4.572, 5.574, 0.914, 0., 0.131, 1.41, "", "", "", 
  "", "", "", "", "", "", "", "", "", "", "", "", "", "", "", "", "", "", "", 
  "", "", "", "", 89.81, 3.280815*^6, 68.496, 42.5, 16.569, 10.711, 
  11713.895, 0.2, 329.635, 10.08, 30.2, 47.7, 97.164, 3.5, 77.4, 0.78}, 
 {"BIH", "Europe", "Bosnia and Herzegovina", "2020-03-27", 237., 46., 21.143, 
  4., 1., 0.571, 72.238, 14.021, 6.444, 1.219, 0.305, 0.174, 1.43, "", "", 
  "", "", "", "", "", "", "", "", "", "", "", "", "", "", "", "", "", "", "", 
  "", "", "", "", "", 89.81, 3.280815*^6, 68.496, 42.5, 16.569, 10.711, 
  11713.895, 0.2, 329.635, 10.08, 30.2, 47.7, 97.164, 3.5, 77.4, 0.78}, 
 {"BIH", "Europe", "Bosnia and Herzegovina", "2020-03-28", 258., 21., 23.571, 
  5., 1., 0.571, 78.639, 6.401, 7.185, 1.524, 0.305, 0.174, 1.43, "", "", "", 
  "", "", "", "", "", "", "", "", "", "", "", "", "", "", "", "", "", "", "", 
  "", "", "", "", 89.81, 3.280815*^6, 68.496, 42.5, 16.569, 10.711, 
  11713.895, 0.2, 329.635, 10.08, 30.2, 47.7, 97.164, 3.5, 77.4, 0.78}, 
 {"BIH", "Europe", "Bosnia and Herzegovina", "2020-03-29", 323., 65., 28.143, 
  6., 1., 0.714, 98.451, 19.812, 8.578, 1.829, 0.305, 0.218, 1.43, "", "", 
  "", "", "", "", "", "", "", "", "", "", "", "", "", "", "", "", "", "", "", 
  "", "", "", "", "", 89.81, 3.280815*^6, 68.496, 42.5, 16.569, 10.711, 
  11713.895, 0.2, 329.635, 10.08, 30.2, 47.7, 97.164, 3.5, 77.4, 0.78}, 
 {"BIH", "Europe", "Bosnia and Herzegovina", "2020-03-30", 368., 45., 33.143, 
  10., 4., 1.286, 112.167, 13.716, 10.102, 3.048, 1.219, 0.392, 1.42, "", "", 
  "", "", "", "", "", "", "", "", "", "", "", "", "", "", "", "", "", "", "", 
  "", "", "", "", "", 89.81, 3.280815*^6, 68.496, 42.5, 16.569, 10.711, 
  11713.895, 0.2, 329.635, 10.08, 30.2, 47.7, 97.164, 3.5, 77.4, 0.78}, 
 {"BIH", "Europe", "Bosnia and Herzegovina", "2020-03-31", 420., 52., 36.286, 
  13., 3., 1.429, 128.017, 15.85, 11.06, 3.962, 0.914, 0.435, 1.39, "", "", 
  "", "", "", "", "", "", "", "", "", "", "", "", "", "", "", "", "", "", "", 
  "", "", "", "", "", 89.81, 3.280815*^6, 68.496, 42.5, 16.569, 10.711, 
  11713.895, 0.2, 329.635, 10.08, 30.2, 47.7, 97.164, 3.5, 77.4, 0.78}, 
 {"BIH", "Europe", "Bosnia and Herzegovina", "2020-04-01", 459., 39., 40.429, 
  13., 0., 1.429, 139.904, 11.887, 12.323, 3.962, 0., 0.435, 1.37, "", "", 
  "", "", "", "", "", "", "", 3458., 1.054, "", "", "", "", "", 
  "tests performed", "", "", "", "", "", "", "", "", "", 89.81, 3.280815*^6, 
  68.496, 42.5, 16.569, 10.711, 11713.895, 0.2, 329.635, 10.08, 30.2, 47.7, 
  97.164, 3.5, 77.4, 0.78}, {"BIH", "Europe", "Bosnia and Herzegovina", 
  "2020-04-02", 533., 74., 48.857, 16., 3., 1.857, 162.46, 22.555, 14.892, 
  4.877, 0.914, 0.566, 1.35, "", "", "", "", "", "", "", "", 525., 3983., 
  1.214, 0.16, "", "", "", "", "tests performed", "", "", "", "", "", "", "", 
  "", "", 89.81, 3.280815*^6, 68.496, 42.5, 16.569, 10.711, 11713.895, 0.2, 
  329.635, 10.08, 30.2, 47.7, 97.164, 3.5, 77.4, 0.78}, 
 {"BIH", "Europe", "Bosnia and Herzegovina", "2020-04-03", 579., 46., 48.857, 
  17., 1., 1.857, 176.481, 14.021, 14.892, 5.182, 0.305, 0.566, 1.32, "", "", 
  "", "", "", "", "", "", 645., 4628., 1.411, 0.197, "", "", "", "", 
  "tests performed", "", "", "", "", "", "", "", "", "", 89.81, 3.280815*^6, 
  68.496, 42.5, 16.569, 10.711, 11713.895, 0.2, 329.635, 10.08, 30.2, 47.7, 
  97.164, 3.5, 77.4, 0.78}, {"BIH", "Europe", "Bosnia and Herzegovina", 
  "2020-04-04", 624., 45., 52.286, 21., 4., 2.286, 190.197, 13.716, 15.937, 
  6.401, 1.219, 0.697, 1.29, "", "", "", "", "", "", "", "", 590., 5218., 
  1.59, 0.18, "", "", "", "", "tests performed", "", "", "", "", "", "", "", 
  "", "", 89.81, 3.280815*^6, 68.496, 42.5, 16.569, 10.711, 11713.895, 0.2, 
  329.635, 10.08, 30.2, 47.7, 97.164, 3.5, 77.4, 0.78}, 
 {"BIH", "Europe", "Bosnia and Herzegovina", "2020-04-05", 654., 30., 47.286, 
  23., 2., 2.429, 199.341, 9.144, 14.413, 7.01, 0.61, 0.74, 1.26, "", "", "", 
  "", "", "", "", "", 602., 5820., 1.774, 0.183, "", "", "", "", 
  "tests performed", "", "", "", "", "", "", "", "", "", 89.81, 3.280815*^6, 
  68.496, 42.5, 16.569, 10.711, 11713.895, 0.2, 329.635, 10.08, 30.2, 47.7, 
  97.164, 3.5, 77.4, 0.78}, {"BIH", "Europe", "Bosnia and Herzegovina", 
  "2020-04-06", 674., 20., 43.714, 29., 6., 2.714, 205.437, 6.096, 13.324, 
  8.839, 1.829, 0.827, 1.24, "", "", "", "", "", "", "", "", 609., 6429., 
  1.96, 0.186, "", "", "", "", "tests performed", "", "", "", "", "", "", "", 
  "", "", 89.81, 3.280815*^6, 68.496, 42.5, 16.569, 10.711, 11713.895, 0.2, 
  329.635, 10.08, 30.2, 47.7, 97.164, 3.5, 77.4, 0.78}, 
 {"BIH", "Europe", "Bosnia and Herzegovina", "2020-04-07", 764., 90., 49.143, 
  33., 4., 2.857, 232.869, 27.432, 14.979, 10.058, 1.219, 0.871, 1.23, "", 
  "", "", "", "", "", "", "", 590., 7019., 2.139, 0.18, "", "", "", "", 
  "tests performed", "", "", "", "", "", "", "", "", "", 89.81, 3.280815*^6, 
  68.496, 42.5, 16.569, 10.711, 11713.895, 0.2, 329.635, 10.08, 30.2, 47.7, 
  97.164, 3.5, 77.4, 0.78}, {"BIH", "Europe", "Bosnia and Herzegovina", 
  "2020-04-08", 804., 40., 49.286, 34., 1., 3., 245.061, 12.192, 15.022, 
  10.363, 0.305, 0.914, 1.2, "", "", "", "", "", "", "", "", 478., 7497., 
  2.285, 0.146, 577., 0.176, 0.085, 11.7, "tests performed", "", "", "", "", 
  "", "", "", "", "", 89.81, 3.280815*^6, 68.496, 42.5, 16.569, 10.711, 
  11713.895, 0.2, 329.635, 10.08, 30.2, 47.7, 97.164, 3.5, 77.4, 0.78}, 
 {"BIH", "Europe", "Bosnia and Herzegovina", "2020-04-09", 858., 54., 46.429, 
  35., 1., 2.714, 261.52, 16.459, 14.152, 10.668, 0.305, 0.827, 1.18, "", "", 
  "", "", "", "", "", "", 874., 8371., 2.552, 0.266, 627., 0.191, 0.074, 
  13.5, "tests performed", "", "", "", "", "", "", "", "", "", 89.81, 
  3.280815*^6, 68.496, 42.5, 16.569, 10.711, 11713.895, 0.2, 329.635, 10.08, 
  30.2, 47.7, 97.164, 3.5, 77.4, 0.78}, {"BIH", "Europe", 
  "Bosnia and Herzegovina", "2020-04-10", 901., 43., 46., 36., 1., 2.714, 
  274.627, 13.106, 14.021, 10.973, 0.305, 0.827, 1.16, "", "", "", "", "", 
  "", "", "", 1028., 9399., 2.865, 0.313, 682., 0.208, 0.067, 14.8, 
  "tests performed", "", "", "", "", "", "", "", "", "", 92.59, 3.280815*^6, 
  68.496, 42.5, 16.569, 10.711, 11713.895, 0.2, 329.635, 10.08, 30.2, 47.7, 
  97.164, 3.5, 77.4, 0.78}, {"BIH", "Europe", "Bosnia and Herzegovina", 
  "2020-04-11", 946., 45., 46., 37., 1., 2.286, 288.343, 13.716, 14.021, 
  11.278, 0.305, 0.697, 1.14, "", "", "", "", "", "", "", "", 782., 10181., 
  3.103, 0.238, 709., 0.216, 0.065, 15.4, "tests performed", "", "", "", "", 
  "", "", "", "", "", 92.59, 3.280815*^6, 68.496, 42.5, 16.569, 10.711, 
  11713.895, 0.2, 329.635, 10.08, 30.2, 47.7, 97.164, 3.5, 77.4, 0.78}, 
 {"BIH", "Europe", "Bosnia and Herzegovina", "2020-04-12", 1009., 63., 
  50.714, 39., 2., 2.286, 307.546, 19.203, 15.458, 11.887, 0.61, 0.697, 1.12, 
  "", "", "", "", "", "", "", "", 794., 10975., 3.345, 0.242, 736., 0.224, 
  0.069, 14.5, "tests performed", "", "", "", "", "", "", "", "", "", 92.59, 
  3.280815*^6, 68.496, 42.5, 16.569, 10.711, 11713.895, 0.2, 329.635, 10.08, 
  30.2, 47.7, 97.164, 3.5, 77.4, 0.78}, {"BIH", "Europe", 
  "Bosnia and Herzegovina", "2020-04-13", 1037., 28., 51.857, 39., 0., 1.429, 
  316.08, 8.534, 15.806, 11.887, 0., 0.435, 1.1, "", "", "", "", "", "", "", 
  "", 637., 11612., 3.539, 0.194, 740., 0.226, 0.07, 14.3, "tests performed", 
  "", "", "", "", "", "", "", "", "", 92.59, 3.280815*^6, 68.496, 42.5, 
  16.569, 10.711, 11713.895, 0.2, 329.635, 10.08, 30.2, 47.7, 97.164, 3.5, 
  77.4, 0.78}, {"BIH", "Europe", "Bosnia and Herzegovina", "2020-04-14", 
  1083., 46., 45.571, 40., 1., 1., 330.101, 14.021, 13.89, 12.192, 0.305, 
  0.305, 1.08, "", "", "", "", "", "", "", "", 795., 12407., 3.782, 0.242, 
  770., 0.235, 0.059, 16.9, "tests performed", "", "", "", "", "", "", "", 
  "", "", 92.59, 3.280815*^6, 68.496, 42.5, 16.569, 10.711, 11713.895, 0.2, 
  329.635, 10.08, 30.2, 47.7, 97.164, 3.5, 77.4, 0.78}, 
 {"BIH", "Europe", "Bosnia and Herzegovina", "2020-04-15", 1110., 27., 
  43.714, 41., 1., 1., 338.331, 8.23, 13.324, 12.497, 0.305, 0.305, 1.07, "", 
  "", "", "", "", "", "", "", 932., 13339., 4.066, 0.284, 835., 0.255, 0.052, 
  19.1, "tests performed", "", "", "", "", "", "", "", "", "", 92.59, 
  3.280815*^6, 68.496, 42.5, 16.569, 10.711, 11713.895, 0.2, 329.635, 10.08, 
  30.2, 47.7, 97.164, 3.5, 77.4, 0.78}, {"BIH", "Europe", 
  "Bosnia and Herzegovina", "2020-04-16", 1167., 57., 44.143, 43., 2., 1.143, 
  355.704, 17.374, 13.455, 13.106, 0.61, 0.348, 1.05, "", "", "", "", "", "", 
  "", "", 1404., 14743., 4.494, 0.428, 910., 0.277, 0.049, 20.6, 
  "tests performed", "", "", "", "", "", "", "", "", "", 92.59, 3.280815*^6, 
  68.496, 42.5, 16.569, 10.711, 11713.895, 0.2, 329.635, 10.08, 30.2, 47.7, 
  97.164, 3.5, 77.4, 0.78}, {"BIH", "Europe", "Bosnia and Herzegovina", 
  "2020-04-17", 1214., 47., 44.714, 46., 3., 1.429, 370.03, 14.326, 13.629, 
  14.021, 0.914, 0.435, 1.04, "", "", "", "", "", "", "", "", 1008., 15751., 
  4.801, 0.307, 907., 0.276, 0.049, 20.3, "tests performed", "", "", "", "", 
  "", "", "", "", "", 92.59, 3.280815*^6, 68.496, 42.5, 16.569, 10.711, 
  11713.895, 0.2, 329.635, 10.08, 30.2, 47.7, 97.164, 3.5, 77.4, 0.78}, 
 {"BIH", "Europe", "Bosnia and Herzegovina", "2020-04-18", 1268., 54., 46., 
  47., 1., 1.429, 386.489, 16.459, 14.021, 14.326, 0.305, 0.435, 1.03, "", 
  "", "", "", "", "", "", "", 1117., 16868., 5.141, 0.34, 955., 0.291, 0.048, 
  20.8, "tests performed", "", "", "", "", "", "", "", "", "", 92.59, 
  3.280815*^6, 68.496, 42.5, 16.569, 10.711, 11713.895, 0.2, 329.635, 10.08, 
  30.2, 47.7, 97.164, 3.5, 77.4, 0.78}, {"BIH", "Europe", 
  "Bosnia and Herzegovina", "2020-04-19", 1285., 17., 39.429, 48., 1., 1.286, 
  391.671, 5.182, 12.018, 14.631, 0.305, 0.392, 1.02, "", "", "", "", "", "", 
  "", "", 950., 17818., 5.431, 0.29, 978., 0.298, 0.04, 24.8, 
  "tests performed", "", "", "", "", "", "", "", "", "", 92.59, 3.280815*^6, 
  68.496, 42.5, 16.569, 10.711, 11713.895, 0.2, 329.635, 10.08, 30.2, 47.7, 
  97.164, 3.5, 77.4, 0.78}, {"BIH", "Europe", "Bosnia and Herzegovina", 
  "2020-04-20", 1309., 24., 38.857, 49., 1., 1.429, 398.986, 7.315, 11.844, 
  14.935, 0.305, 0.435, 1.01, "", "", "", "", "", "", "", "", 540., 18358., 
  5.596, 0.165, 964., 0.294, 0.04, 24.8, "tests performed", "", "", "", "", 
  "", "", "", "", "", 92.59, 3.280815*^6, 68.496, 42.5, 16.569, 10.711, 
  11713.895, 0.2, 329.635, 10.08, 30.2, 47.7, 97.164, 3.5, 77.4, 0.78}, 
 {"BIH", "Europe", "Bosnia and Herzegovina", "2020-04-21", 1342., 33., 37., 
  51., 2., 1.571, 409.045, 10.058, 11.278, 15.545, 0.61, 0.479, 1.01, "", "", 
  "", "", "", "", "", "", 837., 19195., 5.851, 0.255, 970., 0.296, 0.038, 
  26.2, "tests performed", "", "", "", "", "", "", "", "", "", 92.59, 
  3.280815*^6, 68.496, 42.5, 16.569, 10.711, 11713.895, 0.2, 329.635, 10.08, 
  30.2, 47.7, 97.164, 3.5, 77.4, 0.78}, {"BIH", "Europe", 
  "Bosnia and Herzegovina", "2020-04-22", 1368., 26., 36.857, 53., 2., 1.714, 
  416.97, 7.925, 11.234, 16.155, 0.61, 0.523, 1.01, "", "", "", "", "", "", 
  "", "", 930., 20125., 6.134, 0.283, 969., 0.295, 0.038, 26.3, 
  "tests performed", "", "", "", "", "", "", "", "", "", 92.59, 3.280815*^6, 
  68.496, 42.5, 16.569, 10.711, 11713.895, 0.2, 329.635, 10.08, 30.2, 47.7, 
  97.164, 3.5, 77.4, 0.78}, {"BIH", "Europe", "Bosnia and Herzegovina", 
  "2020-04-23", 1413., 45., 35.143, 54., 1., 1.571, 430.686, 13.716, 10.712, 
  16.459, 0.305, 0.479, 1.01, "", "", "", "", "", "", "", "", 1307., 21432., 
  6.533, 0.398, 956., 0.291, 0.037, 27.2, "tests performed", "", "", "", "", 
  "", "", "", "", "", 92.59, 3.280815*^6, 68.496, 42.5, 16.569, 10.711, 
  11713.895, 0.2, 329.635, 10.08, 30.2, 47.7, 97.164, 3.5, 77.4, 0.78}, 
 {"BIH", "Europe", "Bosnia and Herzegovina", "2020-04-24", 1421., 8., 29.571, 
  55., 1., 1.286, 433.124, 2.438, 9.013, 16.764, 0.305, 0.392, 1.02, "", "", 
  "", "", "", "", "", "", 1336., 22768., 6.94, 0.407, 1002., 0.305, 0.03, 
  33.9, "tests performed", "", "", "", "", "", "", "", "", "", 90.74, 
  3.280815*^6, 68.496, 42.5, 16.569, 10.711, 11713.895, 0.2, 329.635, 10.08, 
  30.2, 47.7, 97.164, 3.5, 77.4, 0.78}, {"BIH", "Europe", 
  "Bosnia and Herzegovina", "2020-04-25", 1486., 65., 31.143, 57., 2., 1.429, 
  452.936, 19.812, 9.492, 17.374, 0.61, 0.435, 1.03, "", "", "", "", "", "", 
  "", "", 1908., 24676., 7.521, 0.582, 1115., 0.34, 0.028, 35.8, 
  "tests performed", "", "", "", "", "", "", "", "", "", 90.74, 3.280815*^6, 
  68.496, 42.5, 16.569, 10.711, 11713.895, 0.2, 329.635, 10.08, 30.2, 47.7, 
  97.164, 3.5, 77.4, 0.78}, {"BIH", "Europe", "Bosnia and Herzegovina", 
  "2020-04-26", 1516., 30., 33., 59., 2., 1.571, 462.08, 9.144, 10.058, 
  17.983, 0.61, 0.479, 1.03, "", "", "", "", "", "", "", "", 1154., 25830., 
  7.873, 0.352, 1145., 0.349, 0.029, 34.7, "tests performed", "", "", "", "", 
  "", "", "", "", "", 90.74, 3.280815*^6, 68.496, 42.5, 16.569, 10.711, 
  11713.895, 0.2, 329.635, 10.08, 30.2, 47.7, 97.164, 3.5, 77.4, 0.78}, 
 {"BIH", "Europe", "Bosnia and Herzegovina", "2020-04-27", 1565., 49., 
  36.571, 60., 1., 1.571, 477.016, 14.935, 11.147, 18.288, 0.305, 0.479, 
  1.04, "", "", "", "", "", "", "", "", 992., 26822., 8.175, 0.302, 1209., 
  0.369, 0.03, 33.1, "tests performed", "", "", "", "", "", "", "", "", "", 
  90.74, 3.280815*^6, 68.496, 42.5, 16.569, 10.711, 11713.895, 0.2, 329.635, 
  10.08, 30.2, 47.7, 97.164, 3.5, 77.4, 0.78}, 
 {"BIH", "Europe", "Bosnia and Herzegovina", "2020-04-28", 1585., 20., 
  34.714, 63., 3., 1.714, 483.112, 6.096, 10.581, 19.203, 0.914, 0.523, 1.04, 
  "", "", "", "", "", "", "", "", 781., 27603., 8.413, 0.238, 1201., 0.366, 
  0.029, 34.6, "tests performed", "", "", "", "", "", "", "", "", "", 90.74, 
  3.280815*^6, 68.496, 42.5, 16.569, 10.711, 11713.895, 0.2, 329.635, 10.08, 
  30.2, 47.7, 97.164, 3.5, 77.4, 0.78}, {"BIH", "Europe", 
  "Bosnia and Herzegovina", "2020-04-29", 1677., 92., 44.143, 65., 2., 1.714, 
  511.153, 28.042, 13.455, 19.812, 0.61, 0.523, 1.04, "", "", "", "", "", "", 
  "", "", 1527., 29130., 8.879, 0.465, 1286., 0.392, 0.034, 29.1, 
  "tests performed", "", "", "", "", "", "", "", "", "", 90.74, 3.280815*^6, 
  68.496, 42.5, 16.569, 10.711, 11713.895, 0.2, 329.635, 10.08, 30.2, 47.7, 
  97.164, 3.5, 77.4, 0.78}, {"BIH", "Europe", "Bosnia and Herzegovina", 
  "2020-04-30", 1757., 80., 49.143, 69., 4., 2.143, 535.538, 24.384, 14.979, 
  21.031, 1.219, 0.653, 1.03, "", "", "", "", "", "", "", "", 1663., 30793., 
  9.386, 0.507, 1337., 0.408, 0.037, 27.2, "tests performed", "", "", "", "", 
  "", "", "", "", "", 90.74, 3.280815*^6, 68.496, 42.5, 16.569, 10.711, 
  11713.895, 0.2, 329.635, 10.08, 30.2, 47.7, 97.164, 3.5, 77.4, 0.78}, 
 {"BIH", "Europe", "Bosnia and Herzegovina", "2020-05-01", 1781., 24., 
  51.429, 70., 1., 2.143, 542.853, 7.315, 15.676, 21.336, 0.305, 0.653, 1.01, 
  "", "", "", "", "", "", "", "", 1385., 32178., 9.808, 0.422, 1344., 0.41, 
  0.038, 26.1, "tests performed", "", "", "", "", "", "", "", "", "", 90.74, 
  3.280815*^6, 68.496, 42.5, 16.569, 10.711, 11713.895, 0.2, 329.635, 10.08, 
  30.2, 47.7, 97.164, 3.5, 77.4, 0.78}, {"BIH", "Europe", 
  "Bosnia and Herzegovina", "2020-05-02", 1839., 58., 50.429, 72., 2., 2.143, 
  560.531, 17.679, 15.371, 21.946, 0.61, 0.653, 0.99, "", "", "", "", "", "", 
  "", "", 605., 32783., 9.992, 0.184, 1158., 0.353, 0.044, 23., 
  "tests performed", "", "", "", "", "", "", "", "", "", 90.74, 3.280815*^6, 
  68.496, 42.5, 16.569, 10.711, 11713.895, 0.2, 329.635, 10.08, 30.2, 47.7, 
  97.164, 3.5, 77.4, 0.78}, {"BIH", "Europe", "Bosnia and Herzegovina", 
  "2020-05-03", 1857., 18., 48.714, 77., 5., 2.571, 566.018, 5.486, 14.848, 
  23.47, 1.524, 0.784, 0.98, "", "", "", "", "", "", "", "", 1145., 33928., 
  10.341, 0.349, 1157., 0.353, 0.042, 23.8, "tests performed", "", "", "", 
  "", "", "", "", "", "", 90.74, 3.280815*^6, 68.496, 42.5, 16.569, 10.711, 
  11713.895, 0.2, 329.635, 10.08, 30.2, 47.7, 97.164, 3.5, 77.4, 0.78}, 
 {"BIH", "Europe", "Bosnia and Herzegovina", "2020-05-04", 1926., 69., 
  51.571, 78., 1., 2.571, 587.049, 21.031, 15.719, 23.775, 0.305, 0.784, 
  0.96, "", "", "", "", "", "", "", "", 450., 34378., 10.478, 0.137, 1079., 
  0.329, 0.048, 20.9, "tests performed", "", "", "", "", "", "", "", "", "", 
  90.74, 3.280815*^6, 68.496, 42.5, 16.569, 10.711, 11713.895, 0.2, 329.635, 
  10.08, 30.2, 47.7, 97.164, 3.5, 77.4, 0.78}, 
 {"BIH", "Europe", "Bosnia and Herzegovina", "2020-05-05", 1946., 20., 
  51.571, 79., 1., 2.286, 593.145, 6.096, 15.719, 24.079, 0.305, 0.697, 0.94, 
  "", "", "", "", "", "", "", "", 918., 35296., 10.758, 0.28, 1099., 0.335, 
  0.047, 21.3, "tests performed", "", "", "", "", "", "", "", "", "", 90.74, 
  3.280815*^6, 68.496, 42.5, 16.569, 10.711, 11713.895, 0.2, 329.635, 10.08, 
  30.2, 47.7, 97.164, 3.5, 77.4, 0.78}, {"BIH", "Europe", 
  "Bosnia and Herzegovina", "2020-05-06", 1987., 41., 44.286, 86., 7., 3., 
  605.642, 12.497, 13.498, 26.213, 2.134, 0.914, 0.93, "", "", "", "", "", 
  "", "", "", 1196., 36492., 11.123, 0.365, 1052., 0.321, 0.042, 23.8, 
  "tests performed", "", "", "", "", "", "", "", "", "", 90.74, 3.280815*^6, 
  68.496, 42.5, 16.569, 10.711, 11713.895, 0.2, 329.635, 10.08, 30.2, 47.7, 
  97.164, 3.5, 77.4, 0.78}, {"BIH", "Europe", "Bosnia and Herzegovina", 
  "2020-05-07", 2027., 40., 38.571, 90., 4., 3., 617.834, 12.192, 11.757, 
  27.432, 1.219, 0.914, 0.91, "", "", "", "", "", "", "", "", 1695., 38187., 
  11.639, 0.517, 1056., 0.322, 0.037, 27.4, "tests performed", "", "", "", 
  "", "", "", "", "", "", 90.74, 3.280815*^6, 68.496, 42.5, 16.569, 10.711, 
  11713.895, 0.2, 329.635, 10.08, 30.2, 47.7, 97.164, 3.5, 77.4, 0.78}, 
 {"BIH", "Europe", "Bosnia and Herzegovina", "2020-05-08", 2070., 43., 
  41.286, 98., 8., 4., 630.941, 13.106, 12.584, 29.871, 2.438, 1.219, 0.9, 
  "", "", "", "", "", "", "", "", 604., 38791., 11.824, 0.184, 945., 0.288, 
  0.044, 22.9, "tests performed", "", "", "", "", "", "", "", "", "", 90.74, 
  3.280815*^6, 68.496, 42.5, 16.569, 10.711, 11713.895, 0.2, 329.635, 10.08, 
  30.2, 47.7, 97.164, 3.5, 77.4, 0.78}, {"BIH", "Europe", 
  "Bosnia and Herzegovina", "2020-05-09", 2090., 20., 35.857, 102., 4., 
  4.286, 637.037, 6.096, 10.929, 31.09, 1.219, 1.306, 0.89, "", "", "", "", 
  "", "", "", "", 1198., 39989., 12.189, 0.365, 1029., 0.314, 0.035, 28.7, 
  "tests performed", "", "", "", "", "", "", "", "", "", 90.74, 3.280815*^6, 
  68.496, 42.5, 16.569, 10.711, 11713.895, 0.2, 329.635, 10.08, 30.2, 47.7, 
  97.164, 3.5, 77.4, 0.78}, {"BIH", "Europe", "Bosnia and Herzegovina", 
  "2020-05-10", 2117., 27., 37.143, 107., 5., 4.286, 645.266, 8.23, 11.321, 
  32.614, 1.524, 1.306, 0.88, "", "", "", "", "", "", "", "", 1293., 41282., 
  12.583, 0.394, 1051., 0.32, 0.035, 28.3, "tests performed", "", "", "", "", 
  "", "", "", "", "", 90.74, 3.280815*^6, 68.496, 42.5, 16.569, 10.711, 
  11713.895, 0.2, 329.635, 10.08, 30.2, 47.7, 97.164, 3.5, 77.4, 0.78}, 
 {"BIH", "Europe", "Bosnia and Herzegovina", "2020-05-11", 2141., 24., 
  30.714, 113., 6., 5., 652.582, 7.315, 9.362, 34.443, 1.829, 1.524, 0.87, 
  "", "", "", "", "", "", "", "", 1036., 42318., 12.899, 0.316, 1134., 0.346, 
  0.027, 36.9, "tests performed", "", "", "", "", "", "", "", "", "", 81.48, 
  3.280815*^6, 68.496, 42.5, 16.569, 10.711, 11713.895, 0.2, 329.635, 10.08, 
  30.2, 47.7, 97.164, 3.5, 77.4, 0.78}, {"BIH", "Europe", 
  "Bosnia and Herzegovina", "2020-05-12", 2158., 17., 30.286, 117., 4., 
  5.429, 657.763, 5.182, 9.231, 35.662, 1.219, 1.655, 0.86, "", "", "", "", 
  "", "", "", "", 1133., 43451., 13.244, 0.345, 1165., 0.355, 0.026, 38.5, 
  "tests performed", "", "", "", "", "", "", "", "", "", 81.48, 3.280815*^6, 
  68.496, 42.5, 16.569, 10.711, 11713.895, 0.2, 329.635, 10.08, 30.2, 47.7, 
  97.164, 3.5, 77.4, 0.78}, {"BIH", "Europe", "Bosnia and Herzegovina", 
  "2020-05-13", 2181., 23., 27.714, 120., 3., 4.857, 664.774, 7.01, 8.447, 
  36.576, 0.914, 1.48, 0.86, "", "", "", "", "", "", "", "", 929., 44380., 
  13.527, 0.283, 1127., 0.344, 0.025, 40.7, "tests performed", "", "", "", 
  "", "", "", "", "", "", 81.48, 3.280815*^6, 68.496, 42.5, 16.569, 10.711, 
  11713.895, 0.2, 329.635, 10.08, 30.2, 47.7, 97.164, 3.5, 77.4, 0.78}, 
 {"BIH", "Europe", "Bosnia and Herzegovina", "2020-05-14", 2218., 37., 
  27.286, 122., 2., 4.571, 676.052, 11.278, 8.317, 37.186, 0.61, 1.393, 0.86, 
  "", "", "", "", "", "", "", "", 1430., 45810., 13.963, 0.436, 1089., 0.332, 
  0.025, 39.9, "tests performed", "", "", "", "", "", "", "", "", "", 79.63, 
  3.280815*^6, 68.496, 42.5, 16.569, 10.711, 11713.895, 0.2, 329.635, 10.08, 
  30.2, 47.7, 97.164, 3.5, 77.4, 0.78}, {"BIH", "Europe", 
  "Bosnia and Herzegovina", "2020-05-15", 2236., 18., 23.714, 128., 6., 
  4.286, 681.538, 5.486, 7.228, 39.015, 1.829, 1.306, 0.86, "", "", "", "", 
  "", "", "", "", 1339., 47149., 14.371, 0.408, 1194., 0.364, 0.02, 50.4, 
  "tests performed", "", "", "", "", "", "", "", "", "", 76.85, 3.280815*^6, 
  68.496, 42.5, 16.569, 10.711, 11713.895, 0.2, 329.635, 10.08, 30.2, 47.7, 
  97.164, 3.5, 77.4, 0.78}, {"BIH", "Europe", "Bosnia and Herzegovina", 
  "2020-05-16", 2267., 31., 25.286, 129., 1., 3.857, 690.987, 9.449, 7.707, 
  39.319, 0.305, 1.176, 0.86, "", "", "", "", "", "", "", "", 1379., 48528., 
  14.791, 0.42, 1220., 0.372, 0.021, 48.2, "tests performed", "", "", "", "", 
  "", "", "", "", "", 76.85, 3.280815*^6, 68.496, 42.5, 16.569, 10.711, 
  11713.895, 0.2, 329.635, 10.08, 30.2, 47.7, 97.164, 3.5, 77.4, 0.78}, 
 {"BIH", "Europe", "Bosnia and Herzegovina", "2020-05-17", 2290., 23., 
  24.714, 133., 4., 3.714, 697.997, 7.01, 7.533, 40.539, 1.219, 1.132, 0.86, 
  "", "", "", "", "", "", "", "", 1304., 49832., 15.189, 0.397, 1221., 0.372, 
  0.02, 49.4, "tests performed", "", "", "", "", "", "", "", "", "", 76.85, 
  3.280815*^6, 68.496, 42.5, 16.569, 10.711, 11713.895, 0.2, 329.635, 10.08, 
  30.2, 47.7, 97.164, 3.5, 77.4, 0.78}, {"BIH", "Europe", 
  "Bosnia and Herzegovina", "2020-05-18", 2304., 14., 23.286, 133., 0., 
  2.857, 702.265, 4.267, 7.098, 40.539, 0., 0.871, 0.86, "", "", "", "", "", 
  "", "", "", 1488., 51320., 15.642, 0.454, 1286., 0.392, 0.018, 55.2, 
  "tests performed", "", "", "", "", "", "", "", "", "", 76.85, 3.280815*^6, 
  68.496, 42.5, 16.569, 10.711, 11713.895, 0.2, 329.635, 10.08, 30.2, 47.7, 
  97.164, 3.5, 77.4, 0.78}, {"BIH", "Europe", "Bosnia and Herzegovina", 
  "2020-05-19", 2321., 17., 23.286, 134., 1., 2.429, 707.446, 5.182, 7.098, 
  40.844, 0.305, 0.74, 0.86, "", "", "", "", "", "", "", "", 2668., 53988., 
  16.456, 0.813, 1505., 0.459, 0.015, 64.6, "tests performed", "", "", "", 
  "", "", "", "", "", "", 76.85, 3.280815*^6, 68.496, 42.5, 16.569, 10.711, 
  11713.895, 0.2, 329.635, 10.08, 30.2, 47.7, 97.164, 3.5, 77.4, 0.78}, 
 {"BIH", "Europe", "Bosnia and Herzegovina", "2020-05-20", 2338., 17., 
  22.429, 136., 2., 2.286, 712.628, 5.182, 6.836, 41.453, 0.61, 0.697, 0.87, 
  "", "", "", "", "", "", "", "", 1636., 55624., 16.954, 0.499, 1606., 0.49, 
  0.014, 71.6, "tests performed", "", "", "", "", "", "", "", "", "", 76.85, 
  3.280815*^6, 68.496, 42.5, 16.569, 10.711, 11713.895, 0.2, 329.635, 10.08, 
  30.2, 47.7, 97.164, 3.5, 77.4, 0.78}, {"BIH", "Europe", 
  "Bosnia and Herzegovina", "2020-05-21", 2350., 12., 18.857, 140., 4., 
  2.571, 716.285, 3.658, 5.748, 42.672, 1.219, 0.784, 0.88, "", "", "", "", 
  "", "", "", "", 1373., 56997., 17.373, 0.418, 1598., 0.487, 0.012, 84.7, 
  "tests performed", "", "", "", "", "", "", "", "", "", 71.3, 3.280815*^6, 
  68.496, 42.5, 16.569, 10.711, 11713.895, 0.2, 329.635, 10.08, 30.2, 47.7, 
  97.164, 3.5, 77.4, 0.78}, {"BIH", "Europe", "Bosnia and Herzegovina", 
  "2020-05-22", 2372., 22., 19.429, 141., 1., 1.857, 722.991, 6.706, 5.922, 
  42.977, 0.305, 0.566, 0.89, "", "", "", "", "", "", "", "", 510., 57507., 
  17.528, 0.155, 1480., 0.451, 0.013, 76.2, "tests performed", "", "", "", 
  "", "", "", "", "", "", 71.3, 3.280815*^6, 68.496, 42.5, 16.569, 10.711, 
  11713.895, 0.2, 329.635, 10.08, 30.2, 47.7, 97.164, 3.5, 77.4, 0.78}, 
 {"BIH", "Europe", "Bosnia and Herzegovina", "2020-05-23", 2391., 19., 
  17.714, 141., 0., 1.714, 728.782, 5.791, 5.399, 42.977, 0., 0.523, 0.91, 
  "", "", "", "", "", "", "", "", 1187., 58694., 17.89, 0.362, 1452., 0.443, 
  0.012, 82., "tests performed", "", "", "", "", "", "", "", "", "", 71.3, 
  3.280815*^6, 68.496, 42.5, 16.569, 10.711, 11713.895, 0.2, 329.635, 10.08, 
  30.2, 47.7, 97.164, 3.5, 77.4, 0.78}, {"BIH", "Europe", 
  "Bosnia and Herzegovina", "2020-05-24", 2401., 10., 15.857, 144., 3., 
  1.571, 731.83, 3.048, 4.833, 43.892, 0.914, 0.479, 0.92, "", "", "", "", 
  "", "", "", "", 838., 59532., 18.145, 0.255, 1386., 0.422, 0.011, 87.4, 
  "tests performed", "", "", "", "", "", "", "", "", "", 71.3, 3.280815*^6, 
  68.496, 42.5, 16.569, 10.711, 11713.895, 0.2, 329.635, 10.08, 30.2, 47.7, 
  97.164, 3.5, 77.4, 0.78}, {"BIH", "Europe", "Bosnia and Herzegovina", 
  "2020-05-25", 2406., 5., 14.571, 146., 2., 1.857, 733.354, 1.524, 4.441, 
  44.501, 0.61, 0.566, 0.94, "", "", "", "", "", "", "", "", 402., 59934., 
  18.268, 0.123, 1231., 0.375, 0.012, 84.5, "tests performed", "", "", "", 
  "", "", "", "", "", "", 71.3, 3.280815*^6, 68.496, 42.5, 16.569, 10.711, 
  11713.895, 0.2, 329.635, 10.08, 30.2, 47.7, 97.164, 3.5, 77.4, 0.78}, 
 {"BIH", "Europe", "Bosnia and Herzegovina", "2020-05-26", 2416., 10., 
  13.571, 149., 3., 2.143, 736.402, 3.048, 4.137, 45.416, 0.914, 0.653, 0.97, 
  "", "", "", "", "", "", "", "", 594., 60528., 18.449, 0.181, 934., 0.285, 
  0.015, 68.8, "tests performed", "", "", "", "", "", "", "", "", "", 71.3, 
  3.280815*^6, 68.496, 42.5, 16.569, 10.711, 11713.895, 0.2, 329.635, 10.08, 
  30.2, 47.7, 97.164, 3.5, 77.4, 0.78}, {"BIH", "Europe", 
  "Bosnia and Herzegovina", "2020-05-27", 2435., 19., 13.857, 151., 2., 
  2.143, 742.194, 5.791, 4.224, 46.025, 0.61, 0.653, 1., "", "", "", "", "", 
  "", "", "", 583., 61111., 18.627, 0.178, 784., 0.239, 0.018, 56.6, 
  "tests performed", "", "", "", "", "", "", "", "", "", 71.3, 3.280815*^6, 
  68.496, 42.5, 16.569, 10.711, 11713.895, 0.2, 329.635, 10.08, 30.2, 47.7, 
  97.164, 3.5, 77.4, 0.78}, {"BIH", "Europe", "Bosnia and Herzegovina", 
  "2020-05-28", 2462., 27., 16., 153., 2., 1.857, 750.423, 8.23, 4.877, 
  46.635, 0.61, 0.566, 1.03, "", "", "", "", "", "", "", "", 1456., 62567., 
  19.071, 0.444, 796., 0.243, 0.02, 49.8, "tests performed", "", "", "", "", 
  "", "", "", "", "", 71.3, 3.280815*^6, 68.496, 42.5, 16.569, 10.711, 
  11713.895, 0.2, 329.635, 10.08, 30.2, 47.7, 97.164, 3.5, 77.4, 0.78}, 
 {"BIH", "Europe", "Bosnia and Herzegovina", "2020-05-29", 2485., 23., 
  16.143, 153., 0., 1.714, 757.434, 7.01, 4.92, 46.635, 0., 0.523, 1.06, "", 
  "", "", "", "", "", "", "", 1029., 63596., 19.384, 0.314, 870., 0.265, 
  0.019, 53.9, "tests performed", "", "", "", "", "", "", "", "", "", 65.74, 
  3.280815*^6, 68.496, 42.5, 16.569, 10.711, 11713.895, 0.2, 329.635, 10.08, 
  30.2, 47.7, 97.164, 3.5, 77.4, 0.78}, {"BIH", "Europe", 
  "Bosnia and Herzegovina", "2020-05-30", 2494., 9., 14.714, 153., 0., 1.714, 
  760.177, 2.743, 4.485, 46.635, 0., 0.523, 1.09, "", "", "", "", "", "", "", 
  "", 1027., 64623., 19.697, 0.313, 847., 0.258, 0.017, 57.6, 
  "tests performed", "", "", "", "", "", "", "", "", "", 65.74, 3.280815*^6, 
  68.496, 42.5, 16.569, 10.711, 11713.895, 0.2, 329.635, 10.08, 30.2, 47.7, 
  97.164, 3.5, 77.4, 0.78}, {"BIH", "Europe", "Bosnia and Herzegovina", 
  "2020-05-31", 2510., 16., 15.571, 153., 0., 1.286, 765.054, 4.877, 4.746, 
  46.635, 0., 0.392, 1.12, "", "", "", "", "", "", "", "", 597., 65220., 
  19.879, 0.182, 813., 0.248, 0.019, 52.2, "tests performed", "", "", "", "", 
  "", "", "", "", "", 65.74, 3.280815*^6, 68.496, 42.5, 16.569, 10.711, 
  11713.895, 0.2, 329.635, 10.08, 30.2, 47.7, 97.164, 3.5, 77.4, 0.78}, 
 {"BIH", "Europe", "Bosnia and Herzegovina", "2020-06-01", 2524., 14., 
  16.857, 154., 1., 1.143, 769.321, 4.267, 5.138, 46.94, 0.305, 0.348, 1.14, 
  "", "", "", "", "", "", "", "", 680., 65900., 20.086, 0.207, 852., 0.26, 
  0.02, 50.5, "tests performed", "", "", "", "", "", "", "", "", "", 54.63, 
  3.280815*^6, 68.496, 42.5, 16.569, 10.711, 11713.895, 0.2, 329.635, 10.08, 
  30.2, 47.7, 97.164, 3.5, 77.4, 0.78}, {"BIH", "Europe", 
  "Bosnia and Herzegovina", "2020-06-02", 2535., 11., 17., 157., 3., 1.143, 
  772.674, 3.353, 5.182, 47.854, 0.914, 0.348, 1.19, "", "", "", "", "", "", 
  "", "", 822., 66722., 20.337, 0.251, 885., 0.27, 0.019, 52.1, 
  "tests performed", "", "", "", "", "", "", "", "", "", 54.63, 3.280815*^6, 
  68.496, 42.5, 16.569, 10.711, 11713.895, 0.2, 329.635, 10.08, 30.2, 47.7, 
  97.164, 3.5, 77.4, 0.78}, {"BIH", "Europe", "Bosnia and Herzegovina", 
  "2020-06-03", 2551., 16., 16.571, 157., 0., 0.857, 777.551, 4.877, 5.051, 
  47.854, 0., 0.261, 1.24, "", "", "", "", "", "", "", "", 1230., 67952., 
  20.712, 0.375, 977., 0.298, 0.017, 59., "tests performed", "", "", "", "", 
  "", "", "", "", "", 54.63, 3.280815*^6, 68.496, 42.5, 16.569, 10.711, 
  11713.895, 0.2, 329.635, 10.08, 30.2, 47.7, 97.164, 3.5, 77.4, 0.78}, 
 {"BIH", "Europe", "Bosnia and Herzegovina", "2020-06-04", 2594., 43., 
  18.857, 159., 2., 0.857, 790.657, 13.106, 5.748, 48.464, 0.61, 0.261, 1.28, 
  "", "", "", "", "", "", "", "", 754., 68706., 20.942, 0.23, 877., 0.267, 
  0.022, 46.5, "tests performed", "", "", "", "", "", "", "", "", "", 54.63, 
  3.280815*^6, 68.496, 42.5, 16.569, 10.711, 11713.895, 0.2, 329.635, 10.08, 
  30.2, 47.7, 97.164, 3.5, 77.4, 0.78}, {"BIH", "Europe", 
  "Bosnia and Herzegovina", "2020-06-05", 2606., 12., 17.286, 159., 0., 
  0.857, 794.315, 3.658, 5.269, 48.464, 0., 0.261, 1.32, "", "", "", "", "", 
  "", "", "", 948., 69654., 21.231, 0.289, 865., 0.264, 0.02, 50., 
  "tests performed", "", "", "", "", "", "", "", "", "", 54.63, 3.280815*^6, 
  68.496, 42.5, 16.569, 10.711, 11713.895, 0.2, 329.635, 10.08, 30.2, 47.7, 
  97.164, 3.5, 77.4, 0.78}, {"BIH", "Europe", "Bosnia and Herzegovina", 
  "2020-06-06", 2606., 0., 16., 159., 0., 0.857, 794.315, 0., 4.877, 48.464, 
  0., 0.261, 1.37, "", "", "", "", "", "", "", "", "", "", "", "", 822., 
  0.251, 0.019, 51.4, "tests performed", "", "", "", "", "", "", "", "", "", 
  54.63, 3.280815*^6, 68.496, 42.5, 16.569, 10.711, 11713.895, 0.2, 329.635, 
  10.08, 30.2, 47.7, 97.164, 3.5, 77.4, 0.78}, 
 {"BIH", "Europe", "Bosnia and Herzegovina", "2020-06-07", 2606., 0., 13.714, 
  159., 0., 0.857, 794.315, 0., 4.18, 48.464, 0., 0.261, 1.42, "", "", "", 
  "", "", "", "", "", "", "", "", "", 840., 0.256, 0.016, 61.3, 
  "tests performed", "", "", "", "", "", "", "", "", "", 54.63, 3.280815*^6, 
  68.496, 42.5, 16.569, 10.711, 11713.895, 0.2, 329.635, 10.08, 30.2, 47.7, 
  97.164, 3.5, 77.4, 0.78}, {"BIH", "Europe", "Bosnia and Herzegovina", 
  "2020-06-08", 2704., 98., 25.714, 160., 1., 0.857, 824.185, 29.871, 7.838, 
  48.768, 0.305, 0.261, 1.48, "", "", "", "", "", "", "", "", "", 71820., 
  21.891, "", 846., 0.258, 0.03, 32.9, "tests performed", "", "", "", "", "", 
  "", "", "", "", 54.63, 3.280815*^6, 68.496, 42.5, 16.569, 10.711, 
  11713.895, 0.2, 329.635, 10.08, 30.2, 47.7, 97.164, 3.5, 77.4, 0.78}, 
 {"BIH", "Europe", "Bosnia and Herzegovina", "2020-06-09", 2728., 24., 
  27.571, 160., 0., 0.429, 831.501, 7.315, 8.404, 48.768, 0., 0.131, 1.5, "", 
  "", "", "", "", "", "", "", 694., 72514., 22.102, 0.212, 827., 0.252, 
  0.033, 30., "tests performed", "", "", "", "", "", "", "", "", "", 54.63, 
  3.280815*^6, 68.496, 42.5, 16.569, 10.711, 11713.895, 0.2, 329.635, 10.08, 
  30.2, 47.7, 97.164, 3.5, 77.4, 0.78}, {"BIH", "Europe", 
  "Bosnia and Herzegovina", "2020-06-10", 2775., 47., 32., 161., 1., 0.571, 
  845.826, 14.326, 9.754, 49.073, 0.305, 0.174, 1.51, "", "", "", "", "", "", 
  "", "", 865., 73379., 22.366, 0.264, 775., 0.236, 0.041, 24.2, 
  "tests performed", "", "", "", "", "", "", "", "", "", 54.63, 3.280815*^6, 
  68.496, 42.5, 16.569, 10.711, 11713.895, 0.2, 329.635, 10.08, 30.2, 47.7, 
  97.164, 3.5, 77.4, 0.78}, {"BIH", "Europe", "Bosnia and Herzegovina", 
  "2020-06-11", 2832., 57., 34., 161., 0., 0.286, 863.2, 17.374, 10.363, 
  49.073, 0., 0.087, 1.52, "", "", "", "", "", "", "", "", 1000., 74379., 
  22.671, 0.305, 810., 0.247, 0.042, 23.8, "tests performed", "", "", "", "", 
  "", "", "", "", "", 54.63, 3.280815*^6, 68.496, 42.5, 16.569, 10.711, 
  11713.895, 0.2, 329.635, 10.08, 30.2, 47.7, 97.164, 3.5, 77.4, 0.78}, 
 {"BIH", "Europe", "Bosnia and Herzegovina", "2020-06-12", 2893., 61., 41., 
  163., 2., 0.571, 881.793, 18.593, 12.497, 49.683, 0.61, 0.174, 1.53, "", 
  "", "", "", "", "", "", "", 792., 75171., 22.912, 0.241, 788., 0.24, 0.052, 
  19.2, "tests performed", "", "", "", "", "", "", "", "", "", 54.63, 
  3.280815*^6, 68.496, 42.5, 16.569, 10.711, 11713.895, 0.2, 329.635, 10.08, 
  30.2, 47.7, 97.164, 3.5, 77.4, 0.78}, {"BIH", "Europe", 
  "Bosnia and Herzegovina", "2020-06-13", 2893., 0., 41., 163., 0., 0.571, 
  881.793, 0., 12.497, 49.683, 0., 0.174, 1.54, "", "", "", "", "", "", "", 
  "", "", "", "", "", 796., 0.243, 0.052, 19.4, "tests performed", "", "", 
  "", "", "", "", "", "", "", 51.85, 3.280815*^6, 68.496, 42.5, 16.569, 
  10.711, 11713.895, 0.2, 329.635, 10.08, 30.2, 47.7, 97.164, 3.5, 77.4, 
  0.78}, {"BIH", "Europe", "Bosnia and Herzegovina", "2020-06-14", 2893., 0., 
  41., 163., 0., 0.571, 881.793, 0., 12.497, 49.683, 0., 0.174, 1.54, "", "", 
  "", "", "", "", "", "", "", "", "", "", 803., 0.245, 0.051, 19.6, 
  "tests performed", "", "", "", "", "", "", "", "", "", 51.85, 3.280815*^6, 
  68.496, 42.5, 16.569, 10.711, 11713.895, 0.2, 329.635, 10.08, 30.2, 47.7, 
  97.164, 3.5, 77.4, 0.78}, {"BIH", "Europe", "Bosnia and Herzegovina", 
  "2020-06-15", 3040., 147., 48., 165., 2., 0.714, 926.599, 44.806, 14.631, 
  50.292, 0.61, 0.218, 1.55, "", "", "", "", "", "", "", "", "", 77494., 
  23.62, "", 811., 0.247, 0.059, 16.9, "tests performed", "", "", "", "", "", 
  "", "", "", "", 51.85, 3.280815*^6, 68.496, 42.5, 16.569, 10.711, 
  11713.895, 0.2, 329.635, 10.08, 30.2, 47.7, 97.164, 3.5, 77.4, 0.78}, 
 {"BIH", "Europe", "Bosnia and Herzegovina", "2020-06-16", 3085., 45., 51., 
  168., 3., 1.143, 940.315, 13.716, 15.545, 51.207, 0.914, 0.348, 1.56, "", 
  "", "", "", "", "", "", "", 815., 78309., 23.869, 0.248, 828., 0.252, 
  0.062, 16.2, "tests performed", "", "", "", "", "", "", "", "", "", 51.85, 
  3.280815*^6, 68.496, 42.5, 16.569, 10.711, 11713.895, 0.2, 329.635, 10.08, 
  30.2, 47.7, 97.164, 3.5, 77.4, 0.78}, {"BIH", "Europe", 
  "Bosnia and Herzegovina", "2020-06-17", 3141., 56., 52.286, 168., 0., 1., 
  957.384, 17.069, 15.937, 51.207, 0., 0.305, 1.56, "", "", "", "", "", "", 
  "", "", 770., 79079., 24.103, 0.235, 814., 0.248, 0.064, 15.6, 
  "tests performed", "", "", "", "", "", "", "", "", "", 51.85, 3.280815*^6, 
  68.496, 42.5, 16.569, 10.711, 11713.895, 0.2, 329.635, 10.08, 30.2, 47.7, 
  97.164, 3.5, 77.4, 0.78}, {"BIH", "Europe", "Bosnia and Herzegovina", 
  "2020-06-18", 3174., 33., 48.857, 168., 0., 1., 967.443, 10.058, 14.892, 
  51.207, 0., 0.305, 1.56, "", "", "", "", "", "", "", "", 1035., 80114., 
  24.419, 0.315, 819., 0.25, 0.06, 16.8, "tests performed", "", "", "", "", 
  "", "", "", "", "", 51.85, 3.280815*^6, 68.496, 42.5, 16.569, 10.711, 
  11713.895, 0.2, 329.635, 10.08, 30.2, 47.7, 97.164, 3.5, 77.4, 0.78}, 
 {"BIH", "Europe", "Bosnia and Herzegovina", "2020-06-19", 3273., 99., 
  54.286, 169., 1., 0.857, 997.618, 30.175, 16.546, 51.512, 0.305, 0.261, 
  1.57, "", "", "", "", "", "", "", "", 916., 81030., 24.698, 0.279, 837., 
  0.255, 0.065, 15.4, "tests performed", "", "", "", "", "", "", "", "", "", 
  51.85, 3.280815*^6, 68.496, 42.5, 16.569, 10.711, 11713.895, 0.2, 329.635, 
  10.08, 30.2, 47.7, 97.164, 3.5, 77.4, 0.78}, 
 {"BIH", "Europe", "Bosnia and Herzegovina", "2020-06-20", 3273., 0., 54.286, 
  169., 0., 0.857, 997.618, 0., 16.546, 51.512, 0., 0.261, 1.58, "", "", "", 
  "", "", "", "", "", "", "", "", "", 850., 0.259, 0.064, 15.7, 
  "tests performed", "", "", "", "", "", "", "", "", "", 51.85, 3.280815*^6, 
  68.496, 42.5, 16.569, 10.711, 11713.895, 0.2, 329.635, 10.08, 30.2, 47.7, 
  97.164, 3.5, 77.4, 0.78}, {"BIH", "Europe", "Bosnia and Herzegovina", 
  "2020-06-21", 3273., 0., 54.286, 169., 0., 0.857, 997.618, 0., 16.546, 
  51.512, 0., 0.261, 1.6, "", "", "", "", "", "", "", "", "", "", "", "", 
  864., 0.263, 0.063, 15.9, "tests performed", "", "", "", "", "", "", "", 
  "", "", 51.85, 3.280815*^6, 68.496, 42.5, 16.569, 10.711, 11713.895, 0.2, 
  329.635, 10.08, 30.2, 47.7, 97.164, 3.5, 77.4, 0.78}, 
 {"BIH", "Europe", "Bosnia and Herzegovina", "2020-06-22", 3525., 252., 
  69.286, 171., 2., 0.857, 1074.428, 76.81, 21.118, 52.121, 0.61, 0.261, 
  1.61, "", "", "", "", "", "", "", "", "", 83634., 25.492, "", 877., 0.267, 
  0.079, 12.7, "tests performed", "", "", "", "", "", "", "", "", "", 51.85, 
  3.280815*^6, 68.496, 42.5, 16.569, 10.711, 11713.895, 0.2, 329.635, 10.08, 
  30.2, 47.7, 97.164, 3.5, 77.4, 0.78}, {"BIH", "Europe", 
  "Bosnia and Herzegovina", "2020-06-23", 3588., 63., 71.857, 172., 1., 
  0.571, 1093.631, 19.203, 21.902, 52.426, 0.305, 0.174, 1.6, "", "", "", "", 
  "", "", "", "", 1324., 84958., 25.895, 0.404, 950., 0.29, 0.076, 13.2, 
  "tests performed", "", "", "", "", "", "", "", "", "", 51.85, 3.280815*^6, 
  68.496, 42.5, 16.569, 10.711, 11713.895, 0.2, 329.635, 10.08, 30.2, 47.7, 
  97.164, 3.5, 77.4, 0.78}, {"BIH", "Europe", "Bosnia and Herzegovina", 
  "2020-06-24", 3676., 88., 76.429, 173., 1., 0.714, 1120.453, 26.823, 
  23.296, 52.731, 0.305, 0.218, 1.6, "", "", "", "", "", "", "", "", 1315., 
  86273., 26.296, 0.401, 1028., 0.313, 0.074, 13.5, "tests performed", "", 
  "", "", "", "", "", "", "", "", 51.85, 3.280815*^6, 68.496, 42.5, 16.569, 
  10.711, 11713.895, 0.2, 329.635, 10.08, 30.2, 47.7, 97.164, 3.5, 77.4, 
  0.78}, {"BIH", "Europe", "Bosnia and Herzegovina", "2020-06-25", 3796., 
  120., 88.857, 175., 2., 1., 1157.03, 36.576, 27.084, 53.34, 0.61, 0.305, 
  1.59, "", "", "", "", "", "", "", "", 1145., 87418., 26.645, 0.349, 1043., 
  0.318, 0.085, 11.7, "tests performed", "", "", "", "", "", "", "", "", "", 
  51.85, 3.280815*^6, 68.496, 42.5, 16.569, 10.711, 11713.895, 0.2, 329.635, 
  10.08, 30.2, 47.7, 97.164, 3.5, 77.4, 0.78}, 
 {"BIH", "Europe", "Bosnia and Herzegovina", "2020-06-26", 3935., 139., 
  94.571, 178., 3., 1.286, 1199.397, 42.368, 28.826, 54.255, 0.914, 0.392, 
  1.58, "", "", "", "", "", "", "", "", 1130., 88548., 26.99, 0.344, 1074., 
  0.327, 0.088, 11.4, "tests performed", "", "", "", "", "", "", "", "", "", 
  51.85, 3.280815*^6, 68.496, 42.5, 16.569, 10.711, 11713.895, 0.2, 329.635, 
  10.08, 30.2, 47.7, 97.164, 3.5, 77.4, 0.78}, 
 {"BIH", "Europe", "Bosnia and Herzegovina", "2020-06-27", 3935., 0., 94.571, 
  178., 0., 1.286, 1199.397, 0., 28.826, 54.255, 0., 0.392, 1.58, "", "", "", 
  "", "", "", "", "", "", "", "", "", 1104., 0.337, 0.086, 11.7, 
  "tests performed", "", "", "", "", "", "", "", "", "", 51.85, 3.280815*^6, 
  68.496, 42.5, 16.569, 10.711, 11713.895, 0.2, 329.635, 10.08, 30.2, 47.7, 
  97.164, 3.5, 77.4, 0.78}, {"BIH", "Europe", "Bosnia and Herzegovina", 
  "2020-06-28", 3935., 0., 94.571, 178., 0., 1.286, 1199.397, 0., 28.826, 
  54.255, 0., 0.392, 1.58, "", "", "", "", "", "", "", "", "", "", "", "", 
  1135., 0.346, 0.083, 12., "tests performed", "", "", "", "", "", "", "", 
  "", "", 51.85, 3.280815*^6, 68.496, 42.5, 16.569, 10.711, 11713.895, 0.2, 
  329.635, 10.08, 30.2, 47.7, 97.164, 3.5, 77.4, 0.78}, 
 {"BIH", "Europe", "Bosnia and Herzegovina", "2020-06-29", 4325., 390., 
  114.286, 184., 6., 1.857, 1318.27, 118.873, 34.835, 56.084, 1.829, 0.566, 
  1.58, "", "", "", "", "", "", "", "", "", 91792., 27.978, "", 1165., 0.355, 
  0.098, 10.2, "tests performed", "", "", "", "", "", "", "", "", "", 51.85, 
  3.280815*^6, 68.496, 42.5, 16.569, 10.711, 11713.895, 0.2, 329.635, 10.08, 
  30.2, 47.7, 97.164, 3.5, 77.4, 0.78}, {"BIH", "Europe", 
  "Bosnia and Herzegovina", "2020-06-30", 4453., 128., 123.571, 186., 2., 2., 
  1357.285, 39.015, 37.665, 56.693, 0.61, 0.61, 1.56, "", "", "", "", "", "", 
  "", "", 1177., 92969., 28.337, 0.359, 1144., 0.349, 0.108, 9.3, 
  "tests performed", "", "", "", "", "", "", "", "", "", 51.85, 3.280815*^6, 
  68.496, 42.5, 16.569, 10.711, 11713.895, 0.2, 329.635, 10.08, 30.2, 47.7, 
  97.164, 3.5, 77.4, 0.78}, {"BIH", "Europe", "Bosnia and Herzegovina", 
  "2020-07-01", 4606., 153., 132.857, 188., 2., 2.143, 1403.919, 46.635, 
  40.495, 57.303, 0.61, 0.653, 1.54, "", "", "", "", "", "", "", "", 1157., 
  94126., 28.69, 0.353, 1122., 0.342, 0.118, 8.4, "tests performed", "", "", 
  "", "", "", "", "", "", "", 51.85, 3.280815*^6, 68.496, 42.5, 16.569, 
  10.711, 11713.895, 0.2, 329.635, 10.08, 30.2, 47.7, 97.164, 3.5, 77.4, 
  0.78}, {"BIH", "Europe", "Bosnia and Herzegovina", "2020-07-02", 4788., 
  182., 141.714, 189., 1., 2., 1459.393, 55.474, 43.195, 57.608, 0.305, 0.61, 
  1.52, "", "", "", "", "", "", "", "", 1759., 95885., 29.226, 0.536, 1210., 
  0.369, 0.117, 8.5, "tests performed", "", "", "", "", "", "", "", "", "", 
  51.85, 3.280815*^6, 68.496, 42.5, 16.569, 10.711, 11713.895, 0.2, 329.635, 
  10.08, 30.2, 47.7, 97.164, 3.5, 77.4, 0.78}, 
 {"BIH", "Europe", "Bosnia and Herzegovina", "2020-07-03", 4962., 174., 
  146.714, 191., 2., 1.857, 1512.429, 53.036, 44.719, 58.217, 0.61, 0.566, 
  1.5, "", "", "", "", "", "", "", "", 1851., 97736., 29.79, 0.564, 1313., 
  0.4, 0.112, 8.9, "tests performed", "", "", "", "", "", "", "", "", "", 
  51.85, 3.280815*^6, 68.496, 42.5, 16.569, 10.711, 11713.895, 0.2, 329.635, 
  10.08, 30.2, 47.7, 97.164, 3.5, 77.4, 0.78}, 
 {"BIH", "Europe", "Bosnia and Herzegovina", "2020-07-04", 4962., 0., 
  146.714, 191., 0., 1.857, 1512.429, 0., 44.719, 58.217, 0., 0.566, 1.49, 
  "", "", "", "", "", "", "", "", "", "", "", "", 1332., 0.406, 0.11, 9.1, 
  "tests performed", "", "", "", "", "", "", "", "", "", 51.85, 3.280815*^6, 
  68.496, 42.5, 16.569, 10.711, 11713.895, 0.2, 329.635, 10.08, 30.2, 47.7, 
  97.164, 3.5, 77.4, 0.78}, {"BIH", "Europe", "Bosnia and Herzegovina", 
  "2020-07-05", 4962., 0., 146.714, 191., 0., 1.857, 1512.429, 0., 44.719, 
  58.217, 0., 0.566, 1.48, "", "", "", "", "", "", "", "", "", "", "", "", 
  1351., 0.412, 0.109, 9.2, "tests performed", "", "", "", "", "", "", "", 
  "", "", 56.48, 3.280815*^6, 68.496, 42.5, 16.569, 10.711, 11713.895, 0.2, 
  329.635, 10.08, 30.2, 47.7, 97.164, 3.5, 77.4, 0.78}, 
 {"BIH", "Europe", "Bosnia and Herzegovina", "2020-07-06", 5458., 496., 
  161.857, 199., 8., 2.143, 1663.611, 151.182, 49.334, 60.656, 2.438, 0.653, 
  1.47, "", "", "", "", "", "", "", "", "", 101386., 30.903, "", 1371., 
  0.418, 0.118, 8.5, "tests performed", "", "", "", "", "", "", "", "", "", 
  56.48, 3.280815*^6, 68.496, 42.5, 16.569, 10.711, 11713.895, 0.2, 329.635, 
  10.08, 30.2, 47.7, 97.164, 3.5, 77.4, 0.78}, 
 {"BIH", "Europe", "Bosnia and Herzegovina", "2020-07-07", 5621., 163., 
  166.857, 207., 8., 3., 1713.294, 49.683, 50.858, 63.094, 2.438, 0.914, 
  1.45, "", "", "", "", "", "", "", "", 1329., 102715., 31.308, 0.405, 1392., 
  0.424, 0.12, 8.3, "tests performed", "", "", "", "", "", "", "", "", "", 
  56.48, 3.280815*^6, 68.496, 42.5, 16.569, 10.711, 11713.895, 0.2, 329.635, 
  10.08, 30.2, 47.7, 97.164, 3.5, 77.4, 0.78}, 
 {"BIH", "Europe", "Bosnia and Herzegovina", "2020-07-08", 5869., 248., 
  180.429, 209., 2., 3., 1788.885, 75.591, 54.995, 63.704, 0.61, 0.914, 1.43, 
  "", "", "", "", "", "", "", "", 1628., 104343., 31.804, 0.496, 1460., 
  0.445, 0.124, 8.1, "tests performed", "", "", "", "", "", "", "", "", "", 
  56.48, 3.280815*^6, 68.496, 42.5, 16.569, 10.711, 11713.895, 0.2, 329.635, 
  10.08, 30.2, 47.7, 97.164, 3.5, 77.4, 0.78}, 
 {"BIH", "Europe", "Bosnia and Herzegovina", "2020-07-09", 6086., 217., 
  185.429, 214., 5., 3.571, 1855.027, 66.142, 56.519, 65.228, 1.524, 1.089, 
  1.41, "", "", "", "", "", "", "", "", 1871., 106214., 32.374, 0.57, 1476., 
  0.45, 0.126, 8., "tests performed", "", "", "", "", "", "", "", "", "", 
  56.48, 3.280815*^6, 68.496, 42.5, 16.569, 10.711, 11713.895, 0.2, 329.635, 
  10.08, 30.2, 47.7, 97.164, 3.5, 77.4, 0.78}, 
 {"BIH", "Europe", "Bosnia and Herzegovina", "2020-07-10", 6402., 316., 
  205.714, 216., 2., 3.571, 1951.344, 96.318, 62.702, 65.837, 0.61, 1.089, 
  1.39, "", "", "", "", "", "", "", "", 1796., 108010., 32.922, 0.547, 1468., 
  0.447, 0.14, 7.1, "tests performed", "", "", "", "", "", "", "", "", "", 
  56.48, 3.280815*^6, 68.496, 42.5, 16.569, 10.711, 11713.895, 0.2, 329.635, 
  10.08, 30.2, 47.7, 97.164, 3.5, 77.4, 0.78}, 
 {"BIH", "Europe", "Bosnia and Herzegovina", "2020-07-11", 6719., 317., 251., 
  219., 3., 4., 2047.967, 96.622, 76.505, 66.752, 0.914, 1.219, 1.36, "", "", 
  "", "", "", "", "", "", "", "", "", "", 1462., 0.446, 0.172, 5.8, 
  "tests performed", "", "", "", "", "", "", "", "", "", 56.48, 3.280815*^6, 
  68.496, 42.5, 16.569, 10.711, 11713.895, 0.2, 329.635, 10.08, 30.2, 47.7, 
  97.164, 3.5, 77.4, 0.78}, {"BIH", "Europe", "Bosnia and Herzegovina", 
  "2020-07-12", 6877., 158., 273.571, 221., 2., 4.286, 2096.126, 48.159, 
  83.385, 67.361, 0.61, 1.306, 1.33, "", "", "", "", "", "", "", "", "", "", 
  "", "", 1456., 0.444, 0.188, 5.3, "tests performed", "", "", "", "", "", 
  "", "", "", "", 56.48, 3.280815*^6, 68.496, 42.5, 16.569, 10.711, 
  11713.895, 0.2, 329.635, 10.08, 30.2, 47.7, 97.164, 3.5, 77.4, 0.78}, 
 {"BIH", "Europe", "Bosnia and Herzegovina", "2020-07-13", 6981., 104., 
  217.571, 226., 5., 3.857, 2127.825, 31.699, 66.316, 68.885, 1.524, 1.176, 
  1.29, "", "", "", "", "", "", "", "", "", 111536., 33.996, "", 1450., 
  0.442, 0.15, 6.7, "tests performed", "", "", "", "", "", "", "", "", "", 
  56.48, 3.280815*^6, 68.496, 42.5, 16.569, 10.711, 11713.895, 0.2, 329.635, 
  10.08, 30.2, 47.7, 97.164, 3.5, 77.4, 0.78}, 
 {"BIH", "Europe", "Bosnia and Herzegovina", "2020-07-14", 6981., 0., 
  194.286, 226., 0., 2.714, 2127.825, 0., 59.219, 68.885, 0., 0.827, 1.28, 
  "", "", "", "", "", "", "", "", "", "", "", "", 1461., 0.445, 0.133, 7.5, 
  "tests performed", "", "", "", "", "", "", "", "", "", 56.48, 3.280815*^6, 
  68.496, 42.5, 16.569, 10.711, 11713.895, 0.2, 329.635, 10.08, 30.2, 47.7, 
  97.164, 3.5, 77.4, 0.78}, {"BIH", "Europe", "Bosnia and Herzegovina", 
  "2020-07-15", 7411., 430., 220.286, 235., 9., 3.714, 2258.89, 131.065, 
  67.144, 71.629, 2.743, 1.132, 1.28, "", "", "", "", "", "", "", "", "", 
  114344., 34.852, "", 1429., 0.436, 0.154, 6.5, "tests performed", "", "", 
  "", "", "", "", "", "", "", 56.48, 3.280815*^6, 68.496, 42.5, 16.569, 
  10.711, 11713.895, 0.2, 329.635, 10.08, 30.2, 47.7, 97.164, 3.5, 77.4, 
  0.78}, {"BIH", "Europe", "Bosnia and Herzegovina", "2020-07-16", 7681., 
  270., 227.857, 240., 5., 3.714, 2341.187, 82.297, 69.451, 73.153, 1.524, 
  1.132, 1.27, "", "", "", "", "", "", "", "", "", "", "", "", 1416., 0.432, 
  0.161, 6.2, "tests performed", "", "", "", "", "", "", "", "", "", 56.48, 
  3.280815*^6, 68.496, 42.5, 16.569, 10.711, 11713.895, 0.2, 329.635, 10.08, 
  30.2, 47.7, 97.164, 3.5, 77.4, 0.78}, {"BIH", "Europe", 
  "Bosnia and Herzegovina", "2020-07-17", 7908., 227., 215.143, 245., 5., 
  4.143, 2410.377, 69.19, 65.576, 74.677, 1.524, 1.263, 1.26, "", "", "", "", 
  "", "", "", "", "", 117902., 35.937, "", 1413., 0.431, 0.152, 6.6, 
  "tests performed", "", "", "", "", "", "", "", "", "", 56.48, 3.280815*^6, 
  68.496, 42.5, 16.569, 10.711, 11713.895, 0.2, 329.635, 10.08, 30.2, 47.7, 
  97.164, 3.5, 77.4, 0.78}, {"BIH", "Europe", "Bosnia and Herzegovina", 
  "2020-07-18", 8161., 253., 206., 246., 1., 3.857, 2487.492, 77.115, 62.789, 
  74.981, 0.305, 1.176, 1.25, "", "", "", "", "", "", "", "", "", "", "", "", 
  1465., 0.447, 0.141, 7.1, "tests performed", "", "", "", "", "", "", "", 
  "", "", 56.48, 3.280815*^6, 68.496, 42.5, 16.569, 10.711, 11713.895, 0.2, 
  329.635, 10.08, 30.2, 47.7, 97.164, 3.5, 77.4, 0.78}, 
 {"BIH", "Europe", "Bosnia and Herzegovina", "2020-07-19", 8340., 179., 209., 
  249., 3., 4., 2542.051, 54.56, 63.704, 75.896, 0.914, 1.219, 1.23, "", "", 
  "", "", "", "", "", "", "", "", "", "", 1516., 0.462, 0.138, 7.3, 
  "tests performed", "", "", "", "", "", "", "", "", "", 56.48, 3.280815*^6, 
  68.496, 42.5, 16.569, 10.711, 11713.895, 0.2, 329.635, 10.08, 30.2, 47.7, 
  97.164, 3.5, 77.4, 0.78}, {"BIH", "Europe", "Bosnia and Herzegovina", 
  "2020-07-20", 8479., 139., 214., 255., 6., 4.143, 2584.419, 42.368, 65.228, 
  77.725, 1.829, 1.263, 1.21, "", "", "", "", "", "", "", "", "", "", "", "", 
  1568., 0.478, 0.136, 7.3, "tests performed", "", "", "", "", "", "", "", 
  "", "", 56.48, 3.280815*^6, 68.496, 42.5, 16.569, 10.711, 11713.895, 0.2, 
  329.635, 10.08, 30.2, 47.7, 97.164, 3.5, 77.4, 0.78}, 
 {"BIH", "Europe", "Bosnia and Herzegovina", "2020-07-21", 8787., 308., 258., 
  264., 9., 5.429, 2678.298, 93.879, 78.639, 80.468, 2.743, 1.655, 1.21, "", 
  "", "", "", "", "", "", "", "", 124044., 37.809, "", 1586., 0.483, 0.163, 
  6.1, "tests performed", "", "", "", "", "", "", "", "", "", 56.48, 
  3.280815*^6, 68.496, 42.5, 16.569, 10.711, 11713.895, 0.2, 329.635, 10.08, 
  30.2, 47.7, 97.164, 3.5, 77.4, 0.78}, {"BIH", "Europe", 
  "Bosnia and Herzegovina", "2020-07-22", 9115., 328., 243.429, 268., 4., 
  4.714, 2778.273, 99.975, 74.198, 81.687, 1.219, 1.437, 1.21, "", "", "", 
  "", "", "", "", "", 1474., 125518., 38.258, 0.449, 1596., 0.486, 0.153, 
  6.6, "tests performed", "", "", "", "", "", "", "", "", "", 56.48, 
  3.280815*^6, 68.496, 42.5, 16.569, 10.711, 11713.895, 0.2, 329.635, 10.08, 
  30.2, 47.7, 97.164, 3.5, 77.4, 0.78}, {"BIH", "Europe", 
  "Bosnia and Herzegovina", "2020-07-23", 9462., 347., 254.429, 274., 6., 
  4.857, 2884.039, 105.766, 77.55, 83.516, 1.829, 1.48, 1.2, "", "", "", "", 
  "", "", "", "", 1784., 127302., 38.802, 0.544, 1597., 0.487, 0.159, 6.3, 
  "tests performed", "", "", "", "", "", "", "", "", "", 56.48, 3.280815*^6, 
  68.496, 42.5, 16.569, 10.711, 11713.895, 0.2, 329.635, 10.08, 30.2, 47.7, 
  97.164, 3.5, 77.4, 0.78}, {"BIH", "Europe", "Bosnia and Herzegovina", 
  "2020-07-24", 9767., 305., 265.571, 280., 6., 5., 2977.004, 92.965, 80.947, 
  85.345, 1.829, 1.524, 1.2, "", "", "", "", "", "", "", "", 1631., 128933., 
  39.299, 0.497, 1576., 0.48, 0.169, 5.9, "tests performed", "", "", "", "", 
  "", "", "", "", "", 59.26, 3.280815*^6, 68.496, 42.5, 16.569, 10.711, 
  11713.895, 0.2, 329.635, 10.08, 30.2, 47.7, 97.164, 3.5, 77.4, 0.78}, 
 {"BIH", "Europe", "Bosnia and Herzegovina", "2020-07-25", 9767., 0., 
  229.429, 280., 0., 4.857, 2977.004, 0., 69.93, 85.345, 0., 1.48, 1.19, "", 
  "", "", "", "", "", "", "", "", "", "", "", 1533., 0.467, 0.15, 6.7, 
  "tests performed", "", "", "", "", "", "", "", "", "", 59.26, 3.280815*^6, 
  68.496, 42.5, 16.569, 10.711, 11713.895, 0.2, 329.635, 10.08, 30.2, 47.7, 
  97.164, 3.5, 77.4, 0.78}, {"BIH", "Europe", "Bosnia and Herzegovina", 
  "2020-07-26", 9767., 0., 203.857, 280., 0., 4.429, 2977.004, 0., 62.136, 
  85.345, 0., 1.35, 1.19, "", "", "", "", "", "", "", "", "", "", "", "", 
  1491., 0.454, 0.137, 7.3, "tests performed", "", "", "", "", "", "", "", 
  "", "", 59.26, 3.280815*^6, 68.496, 42.5, 16.569, 10.711, 11713.895, 0.2, 
  329.635, 10.08, 30.2, 47.7, 97.164, 3.5, 77.4, 0.78}, 
 {"BIH", "Europe", "Bosnia and Herzegovina", "2020-07-27", 10498., 731., 
  288.429, 294., 14., 5.571, 3199.815, 222.81, 87.914, 89.612, 4.267, 1.698, 
  1.2, "", "", "", "", "", "", "", "", "", 132646., 40.431, "", 1448., 0.441, 
  0.199, 5., "tests performed", "", "", "", "", "", "", "", "", "", 59.26, 
  3.280815*^6, 68.496, 42.5, 16.569, 10.711, 11713.895, 0.2, 329.635, 10.08, 
  30.2, 47.7, 97.164, 3.5, 77.4, 0.78}, {"BIH", "Europe", 
  "Bosnia and Herzegovina", "2020-07-28", 10766., 268., 282.714, 297., 3., 
  4.714, 3281.502, 81.687, 86.172, 90.526, 0.914, 1.437, 1.18, "", "", "", 
  "", "", "", "", "", 1518., 134164., 40.893, 0.463, 1446., 0.441, 0.196, 
  5.1, "tests performed", "", "", "", "", "", "", "", "", "", 59.26, 
  3.280815*^6, 68.496, 42.5, 16.569, 10.711, 11713.895, 0.2, 329.635, 10.08, 
  30.2, 47.7, 97.164, 3.5, 77.4, 0.78}, {"BIH", "Europe", 
  "Bosnia and Herzegovina", "2020-07-29", 11127., 361., 287.429, 316., 19., 
  6.857, 3391.535, 110.034, 87.609, 96.318, 5.791, 2.09, 1.17, "", "", "", 
  "", "", "", "", "", 1596., 135760., 41.38, 0.486, 1463., 0.446, 0.196, 5.1, 
  "tests performed", "", "", "", "", "", "", "", "", "", 59.26, 3.280815*^6, 
  68.496, 42.5, 16.569, 10.711, 11713.895, 0.2, 329.635, 10.08, 30.2, 47.7, 
  97.164, 3.5, 77.4, 0.78}, {"BIH", "Europe", "Bosnia and Herzegovina", 
  "2020-07-30", 11444., 317., 283.143, 328., 12., 7.714, 3488.158, 96.622, 
  86.303, 99.975, 3.658, 2.351, 1.16, "", "", "", "", "", "", "", "", 1844., 
  137604., 41.942, 0.562, 1472., 0.449, 0.192, 5.2, "tests performed", "", 
  "", "", "", "", "", "", "", "", 59.26, 3.280815*^6, 68.496, 42.5, 16.569, 
  10.711, 11713.895, 0.2, 329.635, 10.08, 30.2, 47.7, 97.164, 3.5, 77.4, 
  0.78}, {"BIH", "Europe", "Bosnia and Herzegovina", "2020-07-31", 11876., 
  432., 301.286, 339., 11., 8.429, 3619.832, 131.675, 91.833, 103.328, 3.353, 
  2.569, 1.14, "", "", "", "", "", "", "", "", 1739., 139343., 42.472, 0.53, 
  1487., 0.453, 0.203, 4.9, "tests performed", "", "", "", "", "", "", "", 
  "", "", 59.26, 3.280815*^6, 68.496, 42.5, 16.569, 10.711, 11713.895, 0.2, 
  329.635, 10.08, 30.2, 47.7, 97.164, 3.5, 77.4, 0.78}, 
 {"BIH", "Europe", "Bosnia and Herzegovina", "2020-08-01", 11876., 0., 
  301.286, 339., 0., 8.429, 3619.832, 0., 91.833, 103.328, 0., 2.569, 1.13, 
  "", "", "", "", "", "", "", "", "", "", "", "", 1456., 0.444, 0.207, 4.8, 
  "tests performed", "", "", "", "", "", "", "", "", "", 59.26, 3.280815*^6, 
  68.496, 42.5, 16.569, 10.711, 11713.895, 0.2, 329.635, 10.08, 30.2, 47.7, 
  97.164, 3.5, 77.4, 0.78}, {"BIH", "Europe", "Bosnia and Herzegovina", 
  "2020-08-02", 12296., 420., 361.286, 352., 13., 10.286, 3747.849, 128.017, 
  110.121, 107.29, 3.962, 3.135, 1.12, "", "", "", "", "", "", "", "", "", 
  "", "", "", 1425., 0.434, 0.254, 3.9, "tests performed", "", "", "", "", 
  "", "", "", "", "", 59.26, 3.280815*^6, 68.496, 42.5, 16.569, 10.711, 
  11713.895, 0.2, 329.635, 10.08, 30.2, 47.7, 97.164, 3.5, 77.4, 0.78}, 
 {"BIH", "Europe", "Bosnia and Herzegovina", "2020-08-03", 12462., 166., 
  280.571, 362., 10., 9.714, 3798.446, 50.597, 85.519, 110.338, 3.048, 2.961, 
  1.09, "", "", "", "", "", "", "", "", "", 142404., 43.405, "", 1394., 
  0.425, 0.201, 5., "tests performed", "", "", "", "", "", "", "", "", "", 
  59.26, 3.280815*^6, 68.496, 42.5, 16.569, 10.711, 11713.895, 0.2, 329.635, 
  10.08, 30.2, 47.7, 97.164, 3.5, 77.4, 0.78}, 
 {"BIH", "Europe", "Bosnia and Herzegovina", "2020-08-04", 12856., 394., 
  298.571, 373., 11., 10.857, 3918.539, 120.092, 91.005, 113.691, 3.353, 
  3.309, 1.09, "", "", "", "", "", "", "", "", 1569., 143973., 43.883, 0.478, 
  1401., 0.427, 0.213, 4.7, "tests performed", "", "", "", "", "", "", "", 
  "", "", 59.26, 3.280815*^6, 68.496, 42.5, 16.569, 10.711, 11713.895, 0.2, 
  329.635, 10.08, 30.2, 47.7, 97.164, 3.5, 77.4, 0.78}, 
 {"BIH", "Europe", "Bosnia and Herzegovina", "2020-08-05", 13138., 282., 
  287.286, 379., 6., 9., 4004.493, 85.954, 87.565, 115.52, 1.829, 2.743, 
  1.08, "", "", "", "", "", "", "", "", 1586., 145559., 44.367, 0.483, 1400., 
  0.427, 0.205, 4.9, "tests performed", "", "", "", "", "", "", "", "", "", 
  59.26, 3.280815*^6, 68.496, 42.5, 16.569, 10.711, 11713.895, 0.2, 329.635, 
  10.08, 30.2, 47.7, 97.164, 3.5, 77.4, 0.78}, 
 {"BIH", "Europe", "Bosnia and Herzegovina", "2020-08-06", 13396., 258., 
  278.857, 384., 5., 8., 4083.132, 78.639, 84.996, 117.044, 1.524, 2.438, 
  1.07, "", "", "", "", "", "", "", "", 1464., 147023., 44.813, 0.446, 1346., 
  0.41, 0.207, 4.8, "tests performed", "", "", "", "", "", "", "", "", "", 
  59.26, 3.280815*^6, 68.496, 42.5, 16.569, 10.711, 11713.895, 0.2, 329.635, 
  10.08, 30.2, 47.7, 97.164, 3.5, 77.4, 0.78}, 
 {"BIH", "Europe", "Bosnia and Herzegovina", "2020-08-07", 13687., 291., 
  258.714, 394., 10., 7.857, 4171.829, 88.697, 78.857, 120.092, 3.048, 2.395, 
  1.07, "", "", "", "", "", "", "", "", 1067., 148090., 45.138, 0.325, 1250., 
  0.381, 0.207, 4.8, "tests performed", "", "", "", "", "", "", "", "", "", 
  59.26, 3.280815*^6, 68.496, 42.5, 16.569, 10.711, 11713.895, 0.2, 329.635, 
  10.08, 30.2, 47.7, 97.164, 3.5, 77.4, 0.78}, 
 {"BIH", "Europe", "Bosnia and Herzegovina", "2020-08-08", 13687., 0., 
  258.714, 394., 0., 7.857, 4171.829, 0., 78.857, 120.092, 0., 2.395, 1.07, 
  "", "", "", "", "", "", "", "", "", "", "", "", 1306., 0.398, 0.198, 5., 
  "tests performed", "", "", "", "", "", "", "", "", "", 59.26, 3.280815*^6, 
  68.496, 42.5, 16.569, 10.711, 11713.895, 0.2, 329.635, 10.08, 30.2, 47.7, 
  97.164, 3.5, 77.4, 0.78}, {"BIH", "Europe", "Bosnia and Herzegovina", 
  "2020-08-09", 13687., 0., 198.714, 394., 0., 6., 4171.829, 0., 60.569, 
  120.092, 0., 1.829, 1.07, "", "", "", "", "", "", "", "", "", "", "", "", 
  1363., 0.415, 0.146, 6.9, "tests performed", "", "", "", "", "", "", "", 
  "", "", 59.26, 3.280815*^6, 68.496, 42.5, 16.569, 10.711, 11713.895, 0.2, 
  329.635, 10.08, 30.2, 47.7, 97.164, 3.5, 77.4, 0.78}, 
 {"BIH", "Europe", "Bosnia and Herzegovina", "2020-08-10", 14498., 811., 
  290.857, 425., 31., 9., 4419.024, 247.195, 88.654, 129.541, 9.449, 2.743, 
  1.08, "", "", "", "", "", "", "", "", "", 152346., 46.435, "", 1420., 
  0.433, 0.205, 4.9, "tests performed", "", "", "", "", "", "", "", "", "", 
  59.26, 3.280815*^6, 68.496, 42.5, 16.569, 10.711, 11713.895, 0.2, 329.635, 
  10.08, 30.2, 47.7, 97.164, 3.5, 77.4, 0.78}, 
 {"BIH", "Europe", "Bosnia and Herzegovina", "2020-08-11", 14708., 210., 
  264.571, 447., 22., 10.571, 4483.032, 64.008, 80.642, 136.247, 6.706, 
  3.222, 1.07, "", "", "", "", "", "", "", "", 2130., 154476., 47.085, 0.649, 
  1500., 0.457, 0.176, 5.7, "tests performed", "", "", "", "", "", "", "", 
  "", "", 59.26, 3.280815*^6, 68.496, 42.5, 16.569, 10.711, 11713.895, 0.2, 
  329.635, 10.08, 30.2, 47.7, 97.164, 3.5, 77.4, 0.78}, 
 {"BIH", "Europe", "Bosnia and Herzegovina", "2020-08-12", 14961., 253., 
  260.429, 453., 6., 10.571, 4560.147, 77.115, 79.379, 138.075, 1.829, 3.222, 
  1.06, "", "", "", "", "", "", "", "", 1571., 156047., 47.563, 0.479, 1498., 
  0.457, 0.174, 5.8, "tests performed", "", "", "", "", "", "", "", "", "", 
  59.26, 3.280815*^6, 68.496, 42.5, 16.569, 10.711, 11713.895, 0.2, 329.635, 
  10.08, 30.2, 47.7, 97.164, 3.5, 77.4, 0.78}, 
 {"BIH", "Europe", "Bosnia and Herzegovina", "2020-08-13", 15184., 223., 
  255.429, 458., 5., 10.571, 4628.118, 67.971, 77.855, 139.599, 1.524, 3.222, 
  1.05, "", "", "", "", "", "", "", "", 1539., 157586., 48.033, 0.469, 1509., 
  0.46, 0.169, 5.9, "tests performed", "", "", "", "", "", "", "", "", "", 
  59.26, 3.280815*^6, 68.496, 42.5, 16.569, 10.711, 11713.895, 0.2, 329.635, 
  10.08, 30.2, 47.7, 97.164, 3.5, 77.4, 0.78}, 
 {"BIH", "Europe", "Bosnia and Herzegovina", "2020-08-14", 15535., 351., 
  264., 469., 11., 10.714, 4735.104, 106.986, 80.468, 142.952, 3.353, 3.266, 
  1.05, "", "", "", "", "", "", "", "", 2027., 159613., 48.65, 0.618, 1646., 
  0.502, 0.16, 6.2, "tests performed", "", "", "", "", "", "", "", "", "", 
  59.26, 3.280815*^6, 68.496, 42.5, 16.569, 10.711, 11713.895, 0.2, 329.635, 
  10.08, 30.2, 47.7, 97.164, 3.5, 77.4, 0.78}, 
 {"BIH", "Europe", "Bosnia and Herzegovina", "2020-08-15", 15801., 266., 
  302., 471., 2., 11., 4816.181, 81.077, 92.05, 143.562, 0.61, 3.353, 1.04, 
  "", "", "", "", "", "", "", "", "", "", "", "", 1612., 0.491, 0.187, 5.3, 
  "tests performed", "", "", "", "", "", "", "", "", "", 59.26, 3.280815*^6, 
  68.496, 42.5, 16.569, 10.711, 11713.895, 0.2, 329.635, 10.08, 30.2, 47.7, 
  97.164, 3.5, 77.4, 0.78}, {"BIH", "Europe", "Bosnia and Herzegovina", 
  "2020-08-16", 15801., 0., 302., 471., 0., 11., 4816.181, 0., 92.05, 
  143.562, 0., 3.353, 1.04, "", "", "", "", "", "", "", "", "", "", "", "", 
  1577., 0.481, 0.192, 5.2, "tests performed", "", "", "", "", "", "", "", 
  "", "", 59.26, 3.280815*^6, 68.496, 42.5, 16.569, 10.711, 11713.895, 0.2, 
  329.635, 10.08, 30.2, 47.7, 97.164, 3.5, 77.4, 0.78}, 
 {"BIH", "Europe", "Bosnia and Herzegovina", "2020-08-17", 16111., 310., 
  230.429, 486., 15., 8.714, 4910.67, 94.489, 70.235, 148.134, 4.572, 2.656, 
  1.03, "", "", "", "", "", "", "", "", "", 163147., 49.728, "", 1543., 0.47, 
  0.149, 6.7, "tests performed", "", "", "", "", "", "", "", "", "", 59.26, 
  3.280815*^6, 68.496, 42.5, 16.569, 10.711, 11713.895, 0.2, 329.635, 10.08, 
  30.2, 47.7, 97.164, 3.5, 77.4, 0.78}, {"BIH", "Europe", 
  "Bosnia and Herzegovina", "2020-08-18", 16351., 240., 234.714, 495., 9., 
  6.857, 4983.823, 73.153, 71.541, 150.877, 2.743, 2.09, 1.04, "", "", "", 
  "", "", "", "", "", 1734., 164881., 50.256, 0.529, 1486., 0.453, 0.158, 
  6.3, "tests performed", "", "", "", "", "", "", "", "", "", 59.26, 
  3.280815*^6, 68.496, 42.5, 16.569, 10.711, 11713.895, 0.2, 329.635, 10.08, 
  30.2, 47.7, 97.164, 3.5, 77.4, 0.78}, {"BIH", "Europe", 
  "Bosnia and Herzegovina", "2020-08-19", 16691., 340., 247.143, 507., 12., 
  7.714, 5087.455, 103.633, 75.33, 154.535, 3.658, 2.351, 1.04, "", "", "", 
  "", "", "", "", "", 2092., 166973., 50.894, 0.638, 1561., 0.476, 0.158, 
  6.3, "tests performed", "", "", "", "", "", "", "", "", "", 59.26, 
  3.280815*^6, 68.496, 42.5, 16.569, 10.711, 11713.895, 0.2, 329.635, 10.08, 
  30.2, 47.7, 97.164, 3.5, 77.4, 0.78}, {"BIH", "Europe", 
  "Bosnia and Herzegovina", "2020-08-20", 17029., 338., 263.571, 515., 8., 
  8.143, 5190.479, 103.023, 80.337, 156.973, 2.438, 2.482, 1.04, "", "", "", 
  "", "", "", "", "", 1888., 168861., 51.469, 0.575, 1611., 0.491, 0.164, 
  6.1, "tests performed", "", "", "", "", "", "", "", "", "", 59.26, 
  3.280815*^6, 68.496, 42.5, 16.569, 10.711, 11713.895, 0.2, 329.635, 10.08, 
  30.2, 47.7, 97.164, 3.5, 77.4, 0.78}, {"BIH", "Europe", 
  "Bosnia and Herzegovina", "2020-08-21", 17396., 367., 265.857, 526., 11., 
  8.143, 5302.341, 111.862, 81.034, 160.326, 3.353, 2.482, 1.04, "", "", "", 
  "", "", "", "", "", "", "", "", "", 1537., 0.468, 0.173, 5.8, 
  "tests performed", "", "", "", "", "", "", "", "", "", 53.7, 3.280815*^6, 
  68.496, 42.5, 16.569, 10.711, 11713.895, 0.2, 329.635, 10.08, 30.2, 47.7, 
  97.164, 3.5, 77.4, 0.78}, {"BIH", "Europe", "Bosnia and Herzegovina", 
  "2020-08-22", 17715., 319., 273.429, 532., 6., 8.714, 5399.573, 97.232, 
  83.342, 162.155, 1.829, 2.656, 1.03, "", "", "", "", "", "", "", "", "", 
  "", "", "", 1585., 0.483, 0.173, 5.8, "tests performed", "", "", "", "", 
  "", "", "", "", "", 53.7, 3.280815*^6, 68.496, 42.5, 16.569, 10.711, 
  11713.895, 0.2, 329.635, 10.08, 30.2, 47.7, 97.164, 3.5, 77.4, 0.78}, 
 {"BIH", "Europe", "Bosnia and Herzegovina", "2020-08-23", 17715., 0., 
  273.429, 532., 0., 8.714, 5399.573, 0., 83.342, 162.155, 0., 2.656, 1.03, 
  "", "", "", "", "", "", "", "", "", "", "", "", 1632., 0.497, 0.168, 6., 
  "tests performed", "", "", "", "", "", "", "", "", "", 53.7, 3.280815*^6, 
  68.496, 42.5, 16.569, 10.711, 11713.895, 0.2, 329.635, 10.08, 30.2, 47.7, 
  97.164, 3.5, 77.4, 0.78}, {"BIH", "Europe", "Bosnia and Herzegovina", 
  "2020-08-24", 18029., 314., 274., 547., 15., 8.714, 5495.281, 95.708, 
  83.516, 166.727, 4.572, 2.656, 1.02, "", "", "", "", "", "", "", "", "", 
  174907., 53.312, "", 1680., 0.512, 0.163, 6.1, "tests performed", "", "", 
  "", "", "", "", "", "", "", 53.7, 3.280815*^6, 68.496, 42.5, 16.569, 
  10.711, 11713.895, 0.2, 329.635, 10.08, 30.2, 47.7, 97.164, 3.5, 77.4, 
  0.78}, {"BIH", "Europe", "Bosnia and Herzegovina", "2020-08-25", 18326., 
  297., 282.143, 560., 13., 9.286, 5585.807, 90.526, 85.998, 170.689, 3.962, 
  2.83, 1.02, "", "", "", "", "", "", "", "", 1971., 176878., 53.913, 0.601, 
  1714., 0.522, 0.165, 6.1, "tests performed", "", "", "", "", "", "", "", 
  "", "", 53.7, 3.280815*^6, 68.496, 42.5, 16.569, 10.711, 11713.895, 0.2, 
  329.635, 10.08, 30.2, 47.7, 97.164, 3.5, 77.4, 0.78}, 
 {"BIH", "Europe", "Bosnia and Herzegovina", "2020-08-26", 18609., 283., 
  274., 571., 11., 9.143, 5672.066, 86.259, 83.516, 174.042, 3.353, 2.787, 
  1.02, "", "", "", "", "", "", "", "", 1774., 178652., 54.454, 0.541, 1668., 
  0.508, 0.164, 6.1, "tests performed", "", "", "", "", "", "", "", "", "", 
  53.7, 3.280815*^6, 68.496, 42.5, 16.569, 10.711, 11713.895, 0.2, 329.635, 
  10.08, 30.2, 47.7, 97.164, 3.5, 77.4, 0.78}, 
 {"BIH", "Europe", "Bosnia and Herzegovina", "2020-08-27", 18920., 311., 
  270.143, 582., 11., 9.571, 5766.86, 94.794, 82.34, 177.395, 3.353, 2.917, 
  1.02, "", "", "", "", "", "", "", "", 1938., 180590., 55.044, 0.591, 1676., 
  0.511, 0.161, 6.2, "tests performed", "", "", "", "", "", "", "", "", "", 
  53.7, 3.280815*^6, 68.496, 42.5, 16.569, 10.711, 11713.895, 0.2, 329.635, 
  10.08, 30.2, 47.7, 97.164, 3.5, 77.4, 0.78}, 
 {"BIH", "Europe", "Bosnia and Herzegovina", "2020-08-28", 19214., 294., 
  259.714, 591., 9., 9.286, 5856.472, 89.612, 79.162, 180.138, 2.743, 2.83, 
  1.02, "", "", "", "", "", "", "", "", 1900., 182490., 55.623, 0.579, 1731., 
  0.528, 0.15, 6.7, "tests performed", "", "", "", "", "", "", "", "", "", 
  53.7, 3.280815*^6, 68.496, 42.5, 16.569, 10.711, 11713.895, 0.2, 329.635, 
  10.08, 30.2, 47.7, 97.164, 3.5, 77.4, 0.78}, 
 {"BIH", "Europe", "Bosnia and Herzegovina", "2020-08-29", 19550., 336., 
  262.143, 594., 3., 8.857, 5958.885, 102.414, 79.902, 181.053, 0.914, 2.7, 
  1.02, "", "", "", "", "", "", "", "", 1484., 183974., 56.076, 0.452, 1727., 
  0.526, 0.152, 6.6, "tests performed", "", "", "", "", "", "", "", "", "", 
  53.7, 3.280815*^6, 68.496, 42.5, 16.569, 10.711, 11713.895, 0.2, 329.635, 
  10.08, 30.2, 47.7, 97.164, 3.5, 77.4, 0.78}, 
 {"BIH", "Europe", "Bosnia and Herzegovina", "2020-08-30", 19793., 243., 
  296.857, 598., 4., 9.429, 6032.952, 74.067, 90.483, 182.272, 1.219, 2.874, 
  1.01, "", "", "", "", "", "", "", "", 1151., 185125., 56.427, 0.351, 1676., 
  0.511, 0.177, 5.6, "tests performed", "", "", "", "", "", "", "", "", "", 
  53.7, 3.280815*^6, 68.496, 42.5, 16.569, 10.711, 11713.895, 0.2, 329.635, 
  10.08, 30.2, 47.7, 97.164, 3.5, 77.4, 0.78}, 
 {"BIH", "Europe", "Bosnia and Herzegovina", "2020-08-31", 19964., 171., 
  276.429, 609., 11., 8.857, 6085.073, 52.121, 84.256, 185.625, 3.353, 2.7, 
  1.01, "", "", "", "", "", "", "", "", 1407., 186532., 56.855, 0.429, 1661., 
  0.506, 0.166, 6., "tests performed", "", "", "", "", "", "", "", "", "", 
  46.3, 3.280815*^6, 68.496, 42.5, 16.569, 10.711, 11713.895, 0.2, 329.635, 
  10.08, 30.2, 47.7, 97.164, 3.5, 77.4, 0.78}, 
 {"BIH", "Europe", "Bosnia and Herzegovina", "2020-09-01", 20234., 270., 
  272.571, 620., 11., 8.571, 6167.37, 82.297, 83.08, 188.977, 3.353, 2.613, 
  1., "", "", "", "", "", "", "", "", 2201., 188733., 57.526, 0.671, 1694., 
  0.516, 0.161, 6.2, "tests performed", "", "", "", "", "", "", "", "", "", 
  46.3, 3.280815*^6, 68.496, 42.5, 16.569, 10.711, 11713.895, 0.2, 329.635, 
  10.08, 30.2, 47.7, 97.164, 3.5, 77.4, 0.78}, 
 {"BIH", "Europe", "Bosnia and Herzegovina", "2020-09-02", 20517., 283., 
  272.571, 627., 7., 8., 6253.629, 86.259, 83.08, 191.111, 2.134, 2.438, 1., 
  "", "", "", "", "", "", "", "", 2038., 190771., 58.147, 0.621, 1731., 
  0.528, 0.157, 6.4, "tests performed", "", "", "", "", "", "", "", "", "", 
  46.3, 3.280815*^6, 68.496, 42.5, 16.569, 10.711, 11713.895, 0.2, 329.635, 
  10.08, 30.2, 47.7, 97.164, 3.5, 77.4, 0.78}, 
 {"BIH", "Europe", "Bosnia and Herzegovina", "2020-09-03", 20804., 287., 
  269.143, 636., 9., 7.714, 6341.107, 87.478, 82.035, 193.854, 2.743, 2.351, 
  1., "", "", "", "", "", "", "", "", 1785., 192556., 58.692, 0.544, 1709., 
  0.521, 0.157, 6.3, "tests performed", "", "", "", "", "", "", "", "", "", 
  46.3, 3.280815*^6, 68.496, 42.5, 16.569, 10.711, 11713.895, 0.2, 329.635, 
  10.08, 30.2, 47.7, 97.164, 3.5, 77.4, 0.78}, 
 {"BIH", "Europe", "Bosnia and Herzegovina", "2020-09-04", 21142., 338., 
  275.429, 639., 3., 6.857, 6444.13, 103.023, 83.951, 194.769, 0.914, 2.09, 
  1., "", "", "", "", "", "", "", "", 2284., 194840., 59.388, 0.696, 1764., 
  0.538, 0.156, 6.4, "tests performed", "", "", "", "", "", "", "", "", "", 
  46.3, 3.280815*^6, 68.496, 42.5, 16.569, 10.711, 11713.895, 0.2, 329.635, 
  10.08, 30.2, 47.7, 97.164, 3.5, 77.4, 0.78}, 
 {"BIH", "Europe", "Bosnia and Herzegovina", "2020-09-05", 21439., 297., 
  269.857, 651., 12., 8.143, 6534.657, 90.526, 82.253, 198.426, 3.658, 2.482, 
  1., "", "", "", "", "", "", "", "", 1518., 196358., 59.85, 0.463, 1769., 
  0.539, 0.153, 6.6, "tests performed", "", "", "", "", "", "", "", "", "", 
  46.3, 3.280815*^6, 68.496, 42.5, 16.569, 10.711, 11713.895, 0.2, 329.635, 
  10.08, 30.2, 47.7, 97.164, 3.5, 77.4, 0.78}, 
 {"BIH", "Europe", "Bosnia and Herzegovina", "2020-09-06", 21560., 121., 
  252.429, 655., 4., 8.143, 6571.538, 36.881, 76.941, 199.646, 1.219, 2.482, 
  1., "", "", "", "", "", "", "", "", "", "", "", "", 1758., 0.536, 0.144, 
  7., "tests performed", "", "", "", "", "", "", "", "", "", 46.3, 
  3.280815*^6, 68.496, 42.5, 16.569, 10.711, 11713.895, 0.2, 329.635, 10.08, 
  30.2, 47.7, 97.164, 3.5, 77.4, 0.78}, {"BIH", "Europe", 
  "Bosnia and Herzegovina", "2020-09-07", 21660., 100., 242.286, 664., 9., 
  7.857, 6602.018, 30.48, 73.849, 202.389, 2.743, 2.395, 1., "", "", "", "", 
  "", "", "", "", "", 198511., 60.507, "", 1711., 0.522, 0.142, 7.1, 
  "tests performed", "", "", "", "", "", "", "", "", "", 40.74, 3.280815*^6, 
  68.496, 42.5, 16.569, 10.711, 11713.895, 0.2, 329.635, 10.08, 30.2, 47.7, 
  97.164, 3.5, 77.4, 0.78}, {"BIH", "Europe", "Bosnia and Herzegovina", 
  "2020-09-08", 21961., 301., 246.714, 669., 5., 7., 6693.764, 91.745, 
  75.199, 203.913, 1.524, 2.134, 1.01, "", "", "", "", "", "", "", "", 2014., 
  200525., 61.12, 0.614, 1685., 0.514, 0.146, 6.8, "tests performed", "", "", 
  "", "", "", "", "", "", "", 40.74, 3.280815*^6, 68.496, 42.5, 16.569, 
  10.711, 11713.895, 0.2, 329.635, 10.08, 30.2, 47.7, 97.164, 3.5, 77.4, 
  0.78}, {"BIH", "Europe", "Bosnia and Herzegovina", "2020-09-09", 22258., 
  297., 248.714, 675., 6., 6.857, 6784.29, 90.526, 75.809, 205.742, 1.829, 
  2.09, 1.01, "", "", "", "", "", "", "", "", 615., 201140., 61.308, 0.187, 
  1481., 0.451, 0.168, 6., "tests performed", "", "", "", "", "", "", "", "", 
  "", 40.74, 3.280815*^6, 68.496, 42.5, 16.569, 10.711, 11713.895, 0.2, 
  329.635, 10.08, 30.2, 47.7, 97.164, 3.5, 77.4, 0.78}, 
 {"BIH", "Europe", "Bosnia and Herzegovina", "2020-09-10", 22544., 286., 
  248.571, 680., 5., 6.286, 6871.463, 87.173, 75.765, 207.266, 1.524, 1.916, 
  1.01, "", "", "", "", "", "", "", "", 521., 201661., 61.467, 0.159, 1301., 
  0.397, 0.191, 5.2, "tests performed", "", "", "", "", "", "", "", "", "", 
  40.74, 3.280815*^6, 68.496, 42.5, 16.569, 10.711, 11713.895, 0.2, 329.635, 
  10.08, 30.2, 47.7, 97.164, 3.5, 77.4, 0.78}, 
 {"BIH", "Europe", "Bosnia and Herzegovina", "2020-09-11", 22834., 290., 
  241.714, 686., 6., 6.714, 6959.856, 88.393, 73.675, 209.094, 1.829, 2.047, 
  1.02, "", "", "", "", "", "", "", "", 582., 202243., 61.644, 0.177, 1058., 
  0.322, 0.228, 4.4, "tests performed", "", "", "", "", "", "", "", "", "", 
  40.74, 3.280815*^6, 68.496, 42.5, 16.569, 10.711, 11713.895, 0.2, 329.635, 
  10.08, 30.2, 47.7, 97.164, 3.5, 77.4, 0.78}, 
 {"BIH", "Europe", "Bosnia and Herzegovina", "2020-09-12", 23138., 304., 
  242.714, 690., 4., 5.571, 7052.516, 92.66, 73.98, 210.314, 1.219, 1.698, 
  1.02, "", "", "", "", "", "", "", "", "", "", "", "", 1273., 0.388, 0.191, 
  5.2, "tests performed", "", "", "", "", "", "", "", "", "", 40.74, 
  3.280815*^6, 68.496, 42.5, 16.569, 10.711, 11713.895, 0.2, 329.635, 10.08, 
  30.2, 47.7, 97.164, 3.5, 77.4, 0.78}, {"BIH", "Europe", 
  "Bosnia and Herzegovina", "2020-09-13", 23465., 327., 272.143, 696., 6., 
  5.857, 7152.186, 99.67, 82.95, 212.142, 1.829, 1.785, 1.02, "", "", "", "", 
  "", "", "", "", "", "", "", "", 1552., 0.473, 0.175, 5.7, 
  "tests performed", "", "", "", "", "", "", "", "", "", 40.74, 3.280815*^6, 
  68.496, 42.5, 16.569, 10.711, 11713.895, 0.2, 329.635, 10.08, 30.2, 47.7, 
  97.164, 3.5, 77.4, 0.78}, {"BIH", "Europe", "Bosnia and Herzegovina", 
  "2020-09-14", 23635., 170., 282.143, 705., 9., 5.857, 7204.003, 51.816, 
  85.998, 214.886, 2.743, 1.785, 1.02, "", "", "", "", "", "", "", "", "", 
  211329., 64.414, "", 1831., 0.558, 0.154, 6.5, "tests performed", "", "", 
  "", "", "", "", "", "", "", 40.74, 3.280815*^6, 68.496, 42.5, 16.569, 
  10.711, 11713.895, 0.2, 329.635, 10.08, 30.2, 47.7, 97.164, 3.5, 77.4, 
  0.78}, {"BIH", "Europe", "Bosnia and Herzegovina", "2020-09-15", 23929., 
  294., 281.143, 725., 20., 8., 7293.615, 89.612, 85.693, 220.982, 6.096, 
  2.438, 1.02, "", "", "", "", "", "", "", "", 2217., 213546., 65.089, 0.676, 
  1860., 0.567, 0.151, 6.6, "tests performed", "", "", "", "", "", "", "", 
  "", "", 40.74, 3.280815*^6, 68.496, 42.5, 16.569, 10.711, 11713.895, 0.2, 
  329.635, 10.08, 30.2, 47.7, 97.164, 3.5, 77.4, 0.78}, 
 {"BIH", "Europe", "Bosnia and Herzegovina", "2020-09-16", 24211., 282., 
  279., 736., 11., 8.714, 7379.569, 85.954, 85.04, 224.335, 3.353, 2.656, 
  1.02, "", "", "", "", "", "", "", "", 2150., 215696., 65.745, 0.655, 2079., 
  0.634, 0.134, 7.5, "tests performed", "", "", "", "", "", "", "", "", "", 
  40.74, 3.280815*^6, 68.496, 42.5, 16.569, 10.711, 11713.895, 0.2, 329.635, 
  10.08, 30.2, 47.7, 97.164, 3.5, 77.4, 0.78}, 
 {"BIH", "Europe", "Bosnia and Herzegovina", "2020-09-17", 24605., 394., 
  294.429, 747., 11., 9.571, 7499.661, 120.092, 89.743, 227.687, 3.353, 
  2.917, 1.01, "", "", "", "", "", "", "", "", 2349., 218045., 66.461, 0.716, 
  2341., 0.714, 0.126, 8., "tests performed", "", "", "", "", "", "", "", "", 
  "", 40.74, 3.280815*^6, 68.496, 42.5, 16.569, 10.711, 11713.895, 0.2, 
  329.635, 10.08, 30.2, 47.7, 97.164, 3.5, 77.4, 0.78}, 
 {"BIH", "Europe", "Bosnia and Herzegovina", "2020-09-18", 24897., 292., 
  294.714, 752., 5., 9.429, 7588.663, 89.002, 89.83, 229.211, 1.524, 2.874, 
  1.01, "", "", "", "", "", "", "", "", 2233., 220278., 67.141, 0.681, 2576., 
  0.785, 0.114, 8.7, "tests performed", "", "", "", "", "", "", "", "", "", 
  40.74, 3.280815*^6, 68.496, 42.5, 16.569, 10.711, 11713.895, 0.2, 329.635, 
  10.08, 30.2, 47.7, 97.164, 3.5, 77.4, 0.78}, 
 {"BIH", "Europe", "Bosnia and Herzegovina", "2020-09-19", 25217., 320., 
  297., 758., 6., 9.714, 7686.2, 97.537, 90.526, 231.04, 1.829, 2.961, 1.01, 
  "", "", "", "", "", "", "", "", "", "", "", "", 2348., 0.716, 0.126, 7.9, 
  "tests performed", "", "", "", "", "", "", "", "", "", 40.74, 3.280815*^6, 
  68.496, 42.5, 16.569, 10.711, 11713.895, 0.2, 329.635, 10.08, 30.2, 47.7, 
  97.164, 3.5, 77.4, 0.78}, {"BIH", "Europe", "Bosnia and Herzegovina", 
  "2020-09-20", 25428., 211., 280.429, 763., 5., 9.571, 7750.513, 64.313, 
  85.475, 232.564, 1.524, 2.917, 1., "", "", "", "", "", "", "", "", "", "", 
  "", "", 2120., 0.646, 0.132, 7.6, "tests performed", "", "", "", "", "", 
  "", "", "", "", 40.74, 3.280815*^6, 68.496, 42.5, 16.569, 10.711, 
  11713.895, 0.2, 329.635, 10.08, 30.2, 47.7, 97.164, 3.5, 77.4, 0.78}, 
 {"BIH", "Europe", "Bosnia and Herzegovina", "2020-09-21", 25521., 93., 
  269.429, 770., 7., 9.286, 7778.86, 28.347, 82.122, 234.698, 2.134, 2.83, 
  1., "", "", "", "", "", "", "", "", "", 224569., 68.449, "", 1891., 0.576, 
  0.142, 7., "tests performed", "", "", "", "", "", "", "", "", "", 40.74, 
  3.280815*^6, 68.496, 42.5, 16.569, 10.711, 11713.895, 0.2, 329.635, 10.08, 
  30.2, 47.7, 97.164, 3.5, 77.4, 0.78}, {"BIH", "Europe", 
  "Bosnia and Herzegovina", "2020-09-22", 25737., 216., 258.286, 778., 8., 
  7.571, 7844.697, 65.837, 78.726, 237.136, 2.438, 2.308, 1., "", "", "", "", 
  "", "", "", "", 2115., 226684., 69.094, 0.645, 1877., 0.572, 0.138, 7.3, 
  "tests performed", "", "", "", "", "", "", "", "", "", 40.74, 3.280815*^6, 
  68.496, 42.5, 16.569, 10.711, 11713.895, 0.2, 329.635, 10.08, 30.2, 47.7, 
  97.164, 3.5, 77.4, 0.78}, {"BIH", "Europe", "Bosnia and Herzegovina", 
  "2020-09-23", 26081., 344., 267.143, 790., 12., 7.714, 7949.549, 104.852, 
  81.426, 240.794, 3.658, 2.351, 1., "", "", "", "", "", "", "", "", 2258., 
  228942., 69.782, 0.688, 1892., 0.577, 0.141, 7.1, "tests performed", "", 
  "", "", "", "", "", "", "", "", 40.74, 3.280815*^6, 68.496, 42.5, 16.569, 
  10.711, 11713.895, 0.2, 329.635, 10.08, 30.2, 47.7, 97.164, 3.5, 77.4, 
  0.78}, {"BIH", "Europe", "Bosnia and Herzegovina", "2020-09-24", 26316., 
  235., 244.429, 802., 12., 7.857, 8021.178, 71.629, 74.502, 244.451, 3.658, 
  2.395, 1., "", "", "", "", "", "", "", "", 2060., 231002., 70.41, 0.628, 
  1851., 0.564, 0.132, 7.6, "tests performed", "", "", "", "", "", "", "", 
  "", "", 40.74, 3.280815*^6, 68.496, 42.5, 16.569, 10.711, 11713.895, 0.2, 
  329.635, 10.08, 30.2, 47.7, 97.164, 3.5, 77.4, 0.78}, 
 {"BIH", "Europe", "Bosnia and Herzegovina", "2020-09-25", 26564., 248., 
  238.143, 808., 6., 8., 8096.769, 75.591, 72.586, 246.28, 1.829, 2.438, 
  1.01, "", "", "", "", "", "", "", "", 1971., 232973., 71.011, 0.601, 1814., 
  0.553, 0.131, 7.6, "tests performed", "", "", "", "", "", "", "", "", "", 
  40.74, 3.280815*^6, 68.496, 42.5, 16.569, 10.711, 11713.895, 0.2, 329.635, 
  10.08, 30.2, 47.7, 97.164, 3.5, 77.4, 0.78}, 
 {"BIH", "Europe", "Bosnia and Herzegovina", "2020-09-26", 26797., 233., 
  225.714, 820., 12., 8.857, 8167.788, 71.019, 68.798, 249.938, 3.658, 2.7, 
  1.01, "", "", "", "", "", "", "", "", "", "", "", "", 1791., 0.546, 0.126, 
  7.9, "tests performed", "", "", "", "", "", "", "", "", "", 40.74, 
  3.280815*^6, 68.496, 42.5, 16.569, 10.711, 11713.895, 0.2, 329.635, 10.08, 
  30.2, 47.7, 97.164, 3.5, 77.4, 0.78}, {"BIH", "Europe", 
  "Bosnia and Herzegovina", "2020-09-27", 26920., 123., 213.143, 822., 2., 
  8.429, 8205.278, 37.491, 64.966, 250.548, 0.61, 2.569, 1.02, "", "", "", 
  "", "", "", "", "", "", "", "", "", 1769., 0.539, 0.12, 8.3, 
  "tests performed", "", "", "", "", "", "", "", "", "", 40.74, 3.280815*^6, 
  68.496, 42.5, 16.569, 10.711, 11713.895, 0.2, 329.635, 10.08, 30.2, 47.7, 
  97.164, 3.5, 77.4, 0.78}, {"BIH", "Europe", "Bosnia and Herzegovina", 
  "2020-09-28", 27001., 81., 211.429, 829., 7., 8.429, 8229.967, 24.689, 
  64.444, 252.681, 2.134, 2.569, 1.03, "", "", "", "", "", "", "", "", "", 
  236800., 72.177, "", 1747., 0.532, 0.121, 8.3, "tests performed", "", "", 
  "", "", "", "", "", "", "", 40.74, 3.280815*^6, 68.496, 42.5, 16.569, 
  10.711, 11713.895, 0.2, 329.635, 10.08, 30.2, 47.7, 97.164, 3.5, 77.4, 
  0.78}, {"BIH", "Europe", "Bosnia and Herzegovina", "2020-09-29", 27226., 
  225., 212.714, 843., 14., 9.286, 8298.548, 68.581, 64.836, 256.948, 4.267, 
  2.83, 1.04, "", "", "", "", "", "", "", "", 2349., 239149., 72.893, 0.716, 
  1781., 0.543, 0.119, 8.4, "tests performed", "", "", "", "", "", "", "", 
  "", "", 40.74, 3.280815*^6, 68.496, 42.5, 16.569, 10.711, 11713.895, 0.2, 
  329.635, 10.08, 30.2, 47.7, 97.164, 3.5, 77.4, 0.78}, 
 {"BIH", "Europe", "Bosnia and Herzegovina", "2020-09-30", 27469., 243., 
  198.286, 856., 13., 9.429, 8372.615, 74.067, 60.438, 260.911, 3.962, 2.874, 
  1.06, "", "", "", "", "", "", "", "", 2081., 241230., 73.527, 0.634, 1755., 
  0.535, 0.113, 8.9, "tests performed", "", "", "", "", "", "", "", "", "", 
  40.74, 3.280815*^6, 68.496, 42.5, 16.569, 10.711, 11713.895, 0.2, 329.635, 
  10.08, 30.2, 47.7, 97.164, 3.5, 77.4, 0.78}, 
 {"BIH", "Europe", "Bosnia and Herzegovina", "2020-10-01", 27749., 280., 
  204.714, 861., 5., 8.429, 8457.959, 85.345, 62.397, 262.435, 1.524, 2.569, 
  1.08, "", "", "", "", "", "", "", "", 2181., 243411., 74.192, 0.665, 1773., 
  0.54, 0.115, 8.7, "tests performed", "", "", "", "", "", "", "", "", "", 
  40.74, 3.280815*^6, 68.496, 42.5, 16.569, 10.711, 11713.895, 0.2, 329.635, 
  10.08, 30.2, 47.7, 97.164, 3.5, 77.4, 0.78}, 
 {"BIH", "Europe", "Bosnia and Herzegovina", "2020-10-02", 27975., 226., 
  201.571, 871., 10., 9., 8526.845, 68.885, 61.439, 265.483, 3.048, 2.743, 
  1.1, "", "", "", "", "", "", "", "", 1800., 245211., 74.741, 0.549, 1748., 
  0.533, 0.115, 8.7, "tests performed", "", "", "", "", "", "", "", "", "", 
  40.74, 3.280815*^6, 68.496, 42.5, 16.569, 10.711, 11713.895, 0.2, 329.635, 
  10.08, 30.2, 47.7, 97.164, 3.5, 77.4, 0.78}, 
 {"BIH", "Europe", "Bosnia and Herzegovina", "2020-10-03", 27975., 0., 
  168.286, 871., 0., 7.286, 8526.845, 0., 51.294, 265.483, 0., 2.221, 1.12, 
  "", "", "", "", "", "", "", "", "", "", "", "", 1745., 0.532, 0.096, 10.4, 
  "tests performed", "", "", "", "", "", "", "", "", "", 40.74, 3.280815*^6, 
  68.496, 42.5, 16.569, 10.711, 11713.895, 0.2, 329.635, 10.08, 30.2, 47.7, 
  97.164, 3.5, 77.4, 0.78}, {"BIH", "Europe", "Bosnia and Herzegovina", 
  "2020-10-04", 28354., 379., 204.857, 879., 8., 8.143, 8642.365, 115.52, 
  62.441, 267.921, 2.438, 2.482, 1.15, "", "", "", "", "", "", "", "", "", 
  "", "", "", 1742., 0.531, 0.118, 8.5, "tests performed", "", "", "", "", 
  "", "", "", "", "", 40.74, 3.280815*^6, 68.496, 42.5, 16.569, 10.711, 
  11713.895, 0.2, 329.635, 10.08, 30.2, 47.7, 97.164, 3.5, 77.4, 0.78}, 
 {"BIH", "Europe", "Bosnia and Herzegovina", "2020-10-05", 28449., 95., 
  206.857, 888., 9., 8.429, 8671.321, 28.956, 63.051, 270.664, 2.743, 2.569, 
  1.17, "", "", "", "", "", "", "", "", "", 248975., 75.888, "", 1739., 0.53, 
  0.119, 8.4, "tests performed", "", "", "", "", "", "", "", "", "", 40.74, 
  3.280815*^6, 68.496, 42.5, 16.569, 10.711, 11713.895, 0.2, 329.635, 10.08, 
  30.2, 47.7, 97.164, 3.5, 77.4, 0.78}, {"BIH", "Europe", 
  "Bosnia and Herzegovina", "2020-10-06", 28710., 261., 212., 903., 15., 
  8.571, 8750.874, 79.553, 64.618, 275.236, 4.572, 2.613, 1.2, "", "", "", 
  "", "", "", "", "", 2185., 251160., 76.554, 0.666, 1716., 0.523, 0.124, 
  8.1, "tests performed", "", "", "", "", "", "", "", "", "", 40.74, 
  3.280815*^6, 68.496, 42.5, 16.569, 10.711, 11713.895, 0.2, 329.635, 10.08, 
  30.2, 47.7, 97.164, 3.5, 77.4, 0.78}, {"BIH", "Europe", 
  "Bosnia and Herzegovina", "2020-10-07", 29075., 365., 229.429, 908., 5., 
  7.429, 8862.127, 111.253, 69.93, 276.761, 1.524, 2.264, 1.23, "", "", "", 
  "", "", "", "", "", 2104., 253264., 77.195, 0.641, 1719., 0.524, 0.133, 
  7.5, "tests performed", "", "", "", "", "", "", "", "", "", 40.74, 
  3.280815*^6, 68.496, 42.5, 16.569, 10.711, 11713.895, 0.2, 329.635, 10.08, 
  30.2, 47.7, 97.164, 3.5, 77.4, 0.78}, {"BIH", "Europe", 
  "Bosnia and Herzegovina", "2020-10-08", 29528., 453., 254.143, 913., 5., 
  7.429, 9000.203, 138.075, 77.463, 278.285, 1.524, 2.264, 1.25, "", "", "", 
  "", "", "", "", "", 2281., 255545., 77.891, 0.695, 1733., 0.528, 0.147, 
  6.8, "tests performed", "", "", "", "", "", "", "", "", "", 40.74, 
  3.280815*^6, 68.496, 42.5, 16.569, 10.711, 11713.895, 0.2, 329.635, 10.08, 
  30.2, 47.7, 97.164, 3.5, 77.4, 0.78}, {"BIH", "Europe", 
  "Bosnia and Herzegovina", "2020-10-09", 29917., 389., 277.429, 926., 13., 
  7.857, 9118.771, 118.568, 84.561, 282.247, 3.962, 2.395, 1.26, "", "", "", 
  "", "", "", "", "", 2192., 257737., 78.559, 0.668, 1789., 0.545, 0.155, 
  6.4, "tests performed", "", "", "", "", "", "", "", "", "", 40.74, 
  3.280815*^6, 68.496, 42.5, 16.569, 10.711, 11713.895, 0.2, 329.635, 10.08, 
  30.2, 47.7, 97.164, 3.5, 77.4, 0.78}, {"BIH", "Europe", 
  "Bosnia and Herzegovina", "2020-10-10", 30345., 428., 338.571, 927., 1., 
  8., 9249.226, 130.455, 103.197, 282.552, 0.305, 2.438, 1.28, "", "", "", 
  "", "", "", "", "", "", "", "", "", 1844., 0.562, 0.184, 5.4, 
  "tests performed", "", "", "", "", "", "", "", "", "", 40.74, 3.280815*^6, 
  68.496, 42.5, 16.569, 10.711, 11713.895, 0.2, 329.635, 10.08, 30.2, 47.7, 
  97.164, 3.5, 77.4, 0.78}, {"BIH", "Europe", "Bosnia and Herzegovina", 
  "2020-10-11", 30647., 302., 327.571, 928., 1., 7., 9341.276, 92.05, 99.845, 
  282.857, 0.305, 2.134, 1.29, "", "", "", "", "", "", "", "", "", "", "", 
  "", 1898., 0.579, 0.173, 5.8, "tests performed", "", "", "", "", "", "", 
  "", "", "", 40.74, 3.280815*^6, 68.496, 42.5, 16.569, 10.711, 11713.895, 
  0.2, 329.635, 10.08, 30.2, 47.7, 97.164, 3.5, 77.4, 0.78}, 
 {"BIH", "Europe", "Bosnia and Herzegovina", "2020-10-12", 30837., 190., 
  341.143, 936., 8., 6.857, 9399.189, 57.912, 103.981, 285.295, 2.438, 2.09, 
  1.31, "", "", "", "", "", "", "", "", "", 262637., 80.052, "", 1952., 
  0.595, 0.175, 5.7, "tests performed", "", "", "", "", "", "", "", "", "", 
  40.74, 3.280815*^6, 68.496, 42.5, 16.569, 10.711, 11713.895, 0.2, 329.635, 
  10.08, 30.2, 47.7, 97.164, 3.5, 77.4, 0.78}, 
 {"BIH", "Europe", "Bosnia and Herzegovina", "2020-10-13", 31173., 336., 
  351.857, 947., 11., 6.286, 9501.602, 102.414, 107.247, 288.648, 3.353, 
  1.916, 1.32, "", "", "", "", "", "", "", "", 2140., 264777., 80.705, 0.652, 
  1945., 0.593, 0.181, 5.5, "tests performed", "", "", "", "", "", "", "", 
  "", "", 40.74, 3.280815*^6, 68.496, 42.5, 16.569, 10.711, 11713.895, 0.2, 
  329.635, 10.08, 30.2, 47.7, 97.164, 3.5, 77.4, 0.78}, 
 {"BIH", "Europe", "Bosnia and Herzegovina", "2020-10-14", 31655., 482., 
  368.571, 958., 11., 7.143, 9648.517, 146.915, 112.341, 292.001, 3.353, 
  2.177, 1.34, "", "", "", "", "", "", "", "", 2511., 267288., 81.47, 0.765, 
  2003., 0.611, 0.184, 5.4, "tests performed", "", "", "", "", "", "", "", 
  "", "", 40.74, 3.280815*^6, 68.496, 42.5, 16.569, 10.711, 11713.895, 0.2, 
  329.635, 10.08, 30.2, 47.7, 97.164, 3.5, 77.4, 0.78}, 
 {"BIH", "Europe", "Bosnia and Herzegovina", "2020-10-15", 32224., 569., 
  385.143, 972., 14., 8.429, 9821.95, 173.433, 117.392, 296.268, 4.267, 
  2.569, 1.36, "", "", "", "", "", "", "", "", 2326., 269614., 82.179, 0.709, 
  2010., 0.613, 0.192, 5.2, "tests performed", "", "", "", "", "", "", "", 
  "", "", 40.74, 3.280815*^6, 68.496, 42.5, 16.569, 10.711, 11713.895, 0.2, 
  329.635, 10.08, 30.2, 47.7, 97.164, 3.5, 77.4, 0.78}, 
 {"BIH", "Europe", "Bosnia and Herzegovina", "2020-10-16", 32845., 621., 
  418.286, 980., 8., 7.714, 10011.232, 189.282, 127.494, 298.706, 2.438, 
  2.351, 1.38, "", "", "", "", "", "", "", "", 2525., 272139., 82.949, 0.77, 
  2057., 0.627, 0.203, 4.9, "tests performed", "", "", "", "", "", "", "", 
  "", "", 40.74, 3.280815*^6, 68.496, 42.5, 16.569, 10.711, 11713.895, 0.2, 
  329.635, 10.08, 30.2, 47.7, 97.164, 3.5, 77.4, 0.78}, 
 {"BIH", "Europe", "Bosnia and Herzegovina", "2020-10-17", 33561., 716., 
  459.429, 981., 1., 7.714, 10229.47, 218.238, 140.035, 299.011, 0.305, 
  2.351, 1.39, "", "", "", "", "", "", "", "", "", "", "", "", 2087., 0.636, 
  0.22, 4.5, "tests performed", "", "", "", "", "", "", "", "", "", 40.74, 
  3.280815*^6, 68.496, 42.5, 16.569, 10.711, 11713.895, 0.2, 329.635, 10.08, 
  30.2, 47.7, 97.164, 3.5, 77.4, 0.78}, {"BIH", "Europe", 
  "Bosnia and Herzegovina", "2020-10-18", 34112., 551., 495., 984., 3., 8., 
  10397.416, 167.946, 150.877, 299.925, 0.914, 2.438, 1.4, "", "", "", "", 
  "", "", "", "", "", "", "", "", 2117., 0.645, 0.234, 4.3, 
  "tests performed", "", "", "", "", "", "", "", "", "", 40.74, 3.280815*^6, 
  68.496, 42.5, 16.569, 10.711, 11713.895, 0.2, 329.635, 10.08, 30.2, 47.7, 
  97.164, 3.5, 77.4, 0.78}, {"BIH", "Europe", "Bosnia and Herzegovina", 
  "2020-10-19", 34661., 549., 546.286, 997., 13., 8.714, 10564.753, 167.336, 
  166.509, 303.888, 3.962, 2.656, 1.41, "", "", "", "", "", "", "", "", "", 
  277668., 84.634, "", 2147., 0.654, 0.254, 3.9, "tests performed", "", "", 
  "", "", "", "", "", "", "", 40.74, 3.280815*^6, 68.496, 42.5, 16.569, 
  10.711, 11713.895, 0.2, 329.635, 10.08, 30.2, 47.7, 97.164, 3.5, 77.4, 
  0.78}, {"BIH", "Europe", "Bosnia and Herzegovina", "2020-10-20", 35389., 
  728., 602.286, 1017., 20., 10., 10786.649, 221.896, 183.578, 309.984, 
  6.096, 3.048, 1.41, "", "", "", "", "", "", "", "", 5667., 283335., 86.361, 
  1.727, 2651., 0.808, 0.227, 4.4, "tests performed", "", "", "", "", "", "", 
  "", "", "", 40.74, 3.280815*^6, 68.496, 42.5, 16.569, 10.711, 11713.895, 
  0.2, 329.635, 10.08, 30.2, 47.7, 97.164, 3.5, 77.4, 0.78}, 
 {"BIH", "Europe", "Bosnia and Herzegovina", "2020-10-21", 36315., 926., 
  665.714, 1031., 14., 10.429, 11068.896, 282.247, 202.911, 314.251, 4.267, 
  3.179, 1.41, "", "", "", "", "", "", "", "", -56., 283279., 86.344, -0.017, 
  2284., 0.696, 0.291, 3.4, "tests performed", "", "", "", "", "", "", "", 
  "", "", 40.74, 3.280815*^6, 68.496, 42.5, 16.569, 10.711, 11713.895, 0.2, 
  329.635, 10.08, 30.2, 47.7, 97.164, 3.5, 77.4, 0.78}, 
 {"BIH", "Europe", "Bosnia and Herzegovina", "2020-10-22", 37314., 999., 
  727.143, 1051., 20., 11.286, 11373.394, 304.498, 221.635, 320.347, 6.096, 
  3.44, 1.41, "", "", "", "", "", "", "", "", 3056., 286335., 87.276, 0.931, 
  2389., 0.728, 0.304, 3.3, "tests performed", "", "", "", "", "", "", "", 
  "", "", 40.74, 3.280815*^6, 68.496, 42.5, 16.569, 10.711, 11713.895, 0.2, 
  329.635, 10.08, 30.2, 47.7, 97.164, 3.5, 77.4, 0.78}, 
 {"BIH", "Europe", "Bosnia and Herzegovina", "2020-10-23", 38493., 1179., 
  806.857, 1065., 14., 12.143, 11732.755, 359.362, 245.932, 324.614, 4.267, 
  3.701, 1.41, "", "", "", "", "", "", "", "", 2966., 289301., 88.18, 0.904, 
  2452., 0.747, 0.329, 3., "tests performed", "", "", "", "", "", "", "", "", 
  "", 42.59, 3.280815*^6, 68.496, 42.5, 16.569, 10.711, 11713.895, 0.2, 
  329.635, 10.08, 30.2, 47.7, 97.164, 3.5, 77.4, 0.78}, 
 {"BIH", "Europe", "Bosnia and Herzegovina", "2020-10-24", 39758., 1265., 
  885.286, 1075., 10., 13.429, 12118.33, 385.575, 269.837, 327.662, 3.048, 
  4.093, 1.41, "", "", "", "", "", "", "", "", 2686., 291987., 88.998, 0.819, 
  2572., 0.784, 0.344, 2.9, "tests performed", "", "", "", "", "", "", "", 
  "", "", 42.59, 3.280815*^6, 68.496, 42.5, 16.569, 10.711, 11713.895, 0.2, 
  329.635, 10.08, 30.2, 47.7, 97.164, 3.5, 77.4, 0.78}, 
 {"BIH", "Europe", "Bosnia and Herzegovina", "2020-10-25", 40893., 1135., 
  968.714, 1086., 11., 14.571, 12464.281, 345.951, 295.266, 331.015, 3.353, 
  4.441, 1.4, "", "", "", "", "", "", "", "", 2504., 294491., 89.762, 0.763, 
  2667., 0.813, 0.363, 2.8, "tests performed", "", "", "", "", "", "", "", 
  "", "", 42.59, 3.280815*^6, 68.496, 42.5, 16.569, 10.711, 11713.895, 0.2, 
  329.635, 10.08, 30.2, 47.7, 97.164, 3.5, 77.4, 0.78}, 
 {"BIH", "Europe", "Bosnia and Herzegovina", "2020-10-26", 41596., 703., 
  990.714, 1104., 18., 15.286, 12678.557, 214.276, 301.972, 336.502, 5.486, 
  4.659, 1.39, "", "", "", "", "", "", "", "", 1848., 296339., 90.325, 0.563, 
  2667., 0.813, 0.371, 2.7, "tests performed", "", "", "", "", "", "", "", 
  "", "", 42.59, 3.280815*^6, 68.496, 42.5, 16.569, 10.711, 11713.895, 0.2, 
  329.635, 10.08, 30.2, 47.7, 97.164, 3.5, 77.4, 0.78}, 
 {"BIH", "Europe", "Bosnia and Herzegovina", "2020-10-27", 43151., 1555., 
  1108.857, 1125., 21., 15.429, 13152.525, 473.968, 337.982, 342.903, 6.401, 
  4.703, 1.38, "", "", "", "", "", "", "", "", 3080., 299419., 91.264, 0.939, 
  2298., 0.7, 0.483, 2.1, "tests performed", "", "", "", "", "", "", "", "", 
  "", 42.59, 3.280815*^6, 68.496, 42.5, 16.569, 10.711, 11713.895, 0.2, 
  329.635, 10.08, 30.2, 47.7, 97.164, 3.5, 77.4, 0.78}, 
 {"BIH", "Europe", "Bosnia and Herzegovina", "2020-10-28", 44737., 1586., 
  1203.143, 1161., 36., 18.571, 13635.941, 483.416, 366.721, 353.875, 10.973, 
  5.661, 1.36, "", "", "", "", "", "", "", "", 3717., 303136., 92.397, 1.133, 
  2837., 0.865, 0.424, 2.4, "tests performed", "", "", "", "", "", "", "", 
  "", "", 42.59, 3.280815*^6, 68.496, 42.5, 16.569, 10.711, 11713.895, 0.2, 
  329.635, 10.08, 30.2, 47.7, 97.164, 3.5, 77.4, 0.78}, 
 {"BIH", "Europe", "Bosnia and Herzegovina", "2020-10-29", 46639., 1902., 
  1332.143, 1182., 21., 18.714, 14215.675, 579.734, 406.04, 360.276, 6.401, 
  5.704, 1.34, "", "", "", "", "", "", "", "", 4328., 307464., 93.716, 1.319, 
  3018., 0.92, 0.441, 2.3, "tests performed", "", "", "", "", "", "", "", "", 
  "", 42.59, 3.280815*^6, 68.496, 42.5, 16.569, 10.711, 11713.895, 0.2, 
  329.635, 10.08, 30.2, 47.7, 97.164, 3.5, 77.4, 0.78}, 
 {"BIH", "Europe", "Bosnia and Herzegovina", "2020-10-30", 48137., 1498., 
  1377.714, 1212., 30., 21., 14672.269, 456.594, 419.931, 369.42, 9.144, 
  6.401, 1.32, "", "", "", "", "", "", "", "", 3845., 311309., 94.888, 1.172, 
  3144., 0.958, 0.438, 2.3, "tests performed", "", "", "", "", "", "", "", 
  "", "", 42.59, 3.280815*^6, 68.496, 42.5, 16.569, 10.711, 11713.895, 0.2, 
  329.635, 10.08, 30.2, 47.7, 97.164, 3.5, 77.4, 0.78}, 
 {"BIH", "Europe", "Bosnia and Herzegovina", "2020-10-31", 50090., 1953., 
  1476., 1234., 22., 22.714, 15267.548, 595.279, 449.888, 376.126, 6.706, 
  6.923, 1.3, "", "", "", "", "", "", "", "", 3956., 315265., 96.094, 1.206, 
  3325., 1.013, 0.444, 2.3, "tests performed", "", "", "", "", "", "", "", 
  "", "", 42.59, 3.280815*^6, 68.496, 42.5, 16.569, 10.711, 11713.895, 0.2, 
  329.635, 10.08, 30.2, 47.7, 97.164, 3.5, 77.4, 0.78}, 
 {"BIH", "Europe", "Bosnia and Herzegovina", "2020-11-01", 51505., 1415., 
  1516., 1248., 14., 23.143, 15698.843, 431.295, 462.08, 380.393, 4.267, 
  7.054, 1.27, "", "", "", "", "", "", "", "", 2948., 318213., 96.992, 0.899, 
  3389., 1.033, 0.447, 2.2, "tests performed", "", "", "", "", "", "", "", 
  "", "", 42.59, 3.280815*^6, 68.496, 42.5, 16.569, 10.711, 11713.895, 0.2, 
  329.635, 10.08, 30.2, 47.7, 97.164, 3.5, 77.4, 0.78}, 
 {"BIH", "Europe", "Bosnia and Herzegovina", "2020-11-02", 52269., 764., 
  1524.714, 1280., 32., 25.143, 15931.712, 232.869, 464.736, 390.147, 9.754, 
  7.664, 1.25, "", "", "", "", "", "", "", "", 1618., 319831., 97.485, 0.493, 
  3356., 1.023, 0.454, 2.2, "tests performed", "", "", "", "", "", "", "", 
  "", "", 42.59, 3.280815*^6, 68.496, 42.5, 16.569, 10.711, 11713.895, 0.2, 
  329.635, 10.08, 30.2, 47.7, 97.164, 3.5, 77.4, 0.78}, 
 {"BIH", "Europe", "Bosnia and Herzegovina", "2020-11-03", 53822., 1553., 
  1524.429, 1317., 37., 27.429, 16405.07, 473.358, 464.649, 401.425, 11.278, 
  8.36, 1.23, "", "", "", "", "", "", "", "", 2816., 322647., 98.344, 0.858, 
  3318., 1.011, 0.459, 2.2, "tests performed", "", "", "", "", "", "", "", 
  "", "", 42.59, 3.280815*^6, 68.496, 42.5, 16.569, 10.711, 11713.895, 0.2, 
  329.635, 10.08, 30.2, 47.7, 97.164, 3.5, 77.4, 0.78}, 
 {"BIH", "Europe", "Bosnia and Herzegovina", "2020-11-04", 55598., 1776., 
  1551.571, 1358., 41., 28.143, 16946.399, 541.329, 472.923, 413.922, 12.497, 
  8.578, 1.2, "", "", "", "", "", "", "", "", 4456., 327103., 99.702, 1.358, 
  3424., 1.044, 0.453, 2.2, "tests performed", "", "", "", "", "", "", "", 
  "", "", 42.59, 3.280815*^6, 68.496, 42.5, 16.569, 10.711, 11713.895, 0.2, 
  329.635, 10.08, 30.2, 47.7, 97.164, 3.5, 77.4, 0.78}, 
 {"BIH", "Europe", "Bosnia and Herzegovina", "2020-11-05", 57506., 1908., 
  1552.429, 1402., 44., 31.429, 17527.962, 581.563, 473.184, 427.333, 13.411, 
  9.58, 1.18, "", "", "", "", "", "", "", "", 5171., 332274., 101.278, 1.576, 
  3544., 1.08, 0.438, 2.3, "tests performed", "", "", "", "", "", "", "", "", 
  "", 42.59, 3.280815*^6, 68.496, 42.5, 16.569, 10.711, 11713.895, 0.2, 
  329.635, 10.08, 30.2, 47.7, 97.164, 3.5, 77.4, 0.78}, 
 {"BIH", "Europe", "Bosnia and Herzegovina", "2020-11-06", 59427., 1921., 
  1612.857, 1457., 55., 35., 18113.487, 585.525, 491.603, 444.097, 16.764, 
  10.668, 1.16, "", "", "", "", "", "", "", "", 4694., 336968., 102.709, 
  1.431, 3666., 1.117, 0.44, 2.3, "tests performed", "", "", "", "", "", "", 
  "", "", "", 42.59, 3.280815*^6, 68.496, 42.5, 16.569, 10.711, 11713.895, 
  0.2, 329.635, 10.08, 30.2, 47.7, 97.164, 3.5, 77.4, 0.78}, 
 {"BIH", "Europe", "Bosnia and Herzegovina", "2020-11-07", 61212., 1785., 
  1588.857, 1490., 33., 36.571, 18657.559, 544.072, 484.287, 454.155, 10.058, 
  11.147, 1.14, "", "", "", "", "", "", "", "", 4442., 341410., 104.063, 
  1.354, 3735., 1.138, 0.425, 2.4, "tests performed", "", "", "", "", "", "", 
  "", "", "", 42.59, 3.280815*^6, 68.496, 42.5, 16.569, 10.711, 11713.895, 
  0.2, 329.635, 10.08, 30.2, 47.7, 97.164, 3.5, 77.4, 0.78}, 
 {"BIH", "Europe", "Bosnia and Herzegovina", "2020-11-08", 62423., 1211., 
  1559.714, 1510., 20., 37.429, 19026.675, 369.116, 475.405, 460.251, 6.096, 
  11.408, 1.12, "", "", "", "", "", "", "", "", 2797., 344207., 104.915, 
  0.853, 3713., 1.132, 0.42, 2.4, "tests performed", "", "", "", "", "", "", 
  "", "", "", 42.59, 3.280815*^6, 68.496, 42.5, 16.569, 10.711, 11713.895, 
  0.2, 329.635, 10.08, 30.2, 47.7, 97.164, 3.5, 77.4, 0.78}, 
 {"BIH", "Europe", "Bosnia and Herzegovina", "2020-11-09", 63419., 996., 
  1592.857, 1583., 73., 43.286, 19330.258, 303.583, 485.507, 482.502, 22.251, 
  13.194, 1.1, "", "", "", "", "", "", "", "", 2366., 346573., 105.636, 
  0.721, 3820., 1.164, 0.417, 2.4, "tests performed", "", "", "", "", "", "", 
  "", "", "", 42.59, 3.280815*^6, 68.496, 42.5, 16.569, 10.711, 11713.895, 
  0.2, 329.635, 10.08, 30.2, 47.7, 97.164, 3.5, 77.4, 0.78}, 
 {"BIH", "Europe", "Bosnia and Herzegovina", "2020-11-10", 65024., 1605., 
  1600.286, 1629., 46., 44.571, 19819.466, 489.208, 487.771, 496.523, 14.021, 
  13.585, 1.08, "", "", "", "", "", "", "", "", 5375., 351948., 107.275, 
  1.638, 4186., 1.276, 0.382, 2.6, "tests performed", "", "", "", "", "", "", 
  "", "", "", 42.59, 3.280815*^6, 68.496, 42.5, 16.569, 10.711, 11713.895, 
  0.2, 329.635, 10.08, 30.2, 47.7, 97.164, 3.5, 77.4, 0.78}, 
 {"BIH", "Europe", "Bosnia and Herzegovina", "2020-11-11", 66565., 1541., 
  1566.714, 1701., 72., 49., 20289.166, 469.7, 477.538, 518.469, 21.946, 
  14.935, 1.06, "", "", "", "", "", "", "", "", 5579., 357527., 108.975, 1.7, 
  4346., 1.325, 0.36, 2.8, "tests performed", "", "", "", "", "", "", "", "", 
  "", 50., 3.280815*^6, 68.496, 42.5, 16.569, 10.711, 11713.895, 0.2, 
  329.635, 10.08, 30.2, 47.7, 97.164, 3.5, 77.4, 0.78}, 
 {"BIH", "Europe", "Bosnia and Herzegovina", "2020-11-12", 68293., 1728., 
  1541., 1750., 49., 49.714, 20815.864, 526.698, 469.7, 533.404, 14.935, 
  15.153, 1.04, "", "", "", "", "", "", "", "", 5014., 362541., 110.503, 
  1.528, 4324., 1.318, 0.356, 2.8, "tests performed", "", "", "", "", "", "", 
  "", "", "", 50., 3.280815*^6, 68.496, 42.5, 16.569, 10.711, 11713.895, 0.2, 
  329.635, 10.08, 30.2, 47.7, 97.164, 3.5, 77.4, 0.78}, 
 {"BIH", "Europe", "Bosnia and Herzegovina", "2020-11-13", 69625., 1332., 
  1456.857, 1808., 58., 50.143, 21221.861, 405.997, 444.053, 551.083, 17.679, 
  15.284, 1.02, "", "", "", "", "", "", "", "", 3854., 366395., 111.678, 
  1.175, 4204., 1.281, 0.347, 2.9, "tests performed", "", "", "", "", "", "", 
  "", "", "", 50., 3.280815*^6, 68.496, 42.5, 16.569, 10.711, 11713.895, 0.2, 
  329.635, 10.08, 30.2, 47.7, 97.164, 3.5, 77.4, 0.78}, 
 {"BIH", "Europe", "Bosnia and Herzegovina", "2020-11-14", 70900., 1275., 
  1384., 1857., 49., 52.429, 21610.484, 388.623, 421.846, 566.018, 14.935, 
  15.98, 1.01, "", "", "", "", "", "", "", "", 3773., 370168., 112.828, 1.15, 
  4108., 1.252, 0.337, 3., "tests performed", "", "", "", "", "", "", "", "", 
  "", 50., 3.280815*^6, 68.496, 42.5, 16.569, 10.711, 11713.895, 0.2, 
  329.635, 10.08, 30.2, 47.7, 97.164, 3.5, 77.4, 0.78}, 
 {"BIH", "Europe", "Bosnia and Herzegovina", "2020-11-15", 71956., 1056., 
  1361.857, 1889., 32., 54.143, 21932.355, 321.871, 415.097, 575.772, 9.754, 
  16.503, 1., "", "", "", "", "", "", "", "", 2334., 372502., 113.539, 0.711, 
  4042., 1.232, 0.337, 3., "tests performed", "", "", "", "", "", "", "", "", 
  "", 50., 3.280815*^6, 68.496, 42.5, 16.569, 10.711, 11713.895, 0.2, 
  329.635, 10.08, 30.2, 47.7, 97.164, 3.5, 77.4, 0.78}, 
 {"BIH", "Europe", "Bosnia and Herzegovina", "2020-11-16", 72689., 733., 
  1324.286, 1973., 84., 55.714, 22155.775, 223.42, 403.645, 601.375, 25.603, 
  16.982, 0.99, "", "", "", "", "", "", "", "", 2390., 374892., 114.268, 
  0.728, 4046., 1.233, 0.327, 3.1, "tests performed", "", "", "", "", "", "", 
  "", "", "", 50., 3.280815*^6, 68.496, 42.5, 16.569, 10.711, 11713.895, 0.2, 
  329.635, 10.08, 30.2, 47.7, 97.164, 3.5, 77.4, 0.78}, 
 {"BIH", "Europe", "Bosnia and Herzegovina", "2020-11-17", 73944., 1255., 
  1274.286, 2042., 69., 59., 22538.302, 382.527, 388.405, 622.406, 21.031, 
  17.983, 0.98, "", "", "", "", "", "", "", "", 3725., 378617., 115.403, 
  1.135, 3810., 1.161, 0.334, 3., "tests performed", "", "", "", "", "", "", 
  "", "", "", 50., 3.280815*^6, 68.496, 42.5, 16.569, 10.711, 11713.895, 0.2, 
  329.635, 10.08, 30.2, 47.7, 97.164, 3.5, 77.4, 0.78}, 
 {"BIH", "Europe", "Bosnia and Herzegovina", "2020-11-18", 75577., 1633., 
  1287.429, 2089., 47., 55.429, 23036.044, 497.742, 392.411, 636.732, 14.326, 
  16.895, 0.97, "", "", "", "", "", "", "", "", 4549., 383166., 116.79, 
  1.387, 3663., 1.116, 0.351, 2.8, "tests performed", "", "", "", "", "", "", 
  "", "", "", 50., 3.280815*^6, 68.496, 42.5, 16.569, 10.711, 11713.895, 0.2, 
  329.635, 10.08, 30.2, 47.7, 97.164, 3.5, 77.4, 0.78}, 
 {"BIH", "Europe", "Bosnia and Herzegovina", "2020-11-19", 76757., 1180., 
  1209.143, 2153., 64., 57.571, 23395.711, 359.667, 368.55, 656.239, 19.507, 
  17.548, 0.96, "", "", "", "", "", "", "", "", 3614., 386780., 117.891, 
  1.102, 3463., 1.056, 0.349, 2.9, "tests performed", "", "", "", "", "", "", 
  "", "", "", 50., 3.280815*^6, 68.496, 42.5, 16.569, 10.711, 11713.895, 0.2, 
  329.635, 10.08, 30.2, 47.7, 97.164, 3.5, 77.4, 0.78}, 
 {"BIH", "Europe", "Bosnia and Herzegovina", "2020-11-20", 77994., 1237., 
  1195.571, 2209., 56., 57.286, 23772.752, 377.04, 364.413, 673.308, 17.069, 
  17.461, 0.95, "", "", "", "", "", "", "", "", 4139., 390919., 119.153, 
  1.262, 3503., 1.068, 0.341, 2.9, "tests performed", "", "", "", "", "", "", 
  "", "", "", 50., 3.280815*^6, 68.496, 42.5, 16.569, 10.711, 11713.895, 0.2, 
  329.635, 10.08, 30.2, 47.7, 97.164, 3.5, 77.4, 0.78}, 
 {"BIH", "Europe", "Bosnia and Herzegovina", "2020-11-21", 79309., 1315., 
  1201.286, 2246., 37., 55.571, 24173.567, 400.815, 366.155, 684.586, 11.278, 
  16.938, 0.95, "", "", "", "", "", "", "", "", 3823., 394742., 120.318, 
  1.165, 3511., 1.07, 0.342, 2.9, "tests performed", "", "", "", "", "", "", 
  "", "", "", 50., 3.280815*^6, 68.496, 42.5, 16.569, 10.711, 11713.895, 0.2, 
  329.635, 10.08, 30.2, 47.7, 97.164, 3.5, 77.4, 0.78}, 
 {"BIH", "Europe", "Bosnia and Herzegovina", "2020-11-22", 80006., 697., 
  1150., 2276., 30., 55.286, 24386.014, 212.447, 350.523, 693.73, 9.144, 
  16.851, 0.94, "", "", "", "", "", "", "", "", 1969., 396711., 120.918, 0.6, 
  3458., 1.054, 0.333, 3., "tests performed", "", "", "", "", "", "", "", "", 
  "", 50., 3.280815*^6, 68.496, 42.5, 16.569, 10.711, 11713.895, 0.2, 
  329.635, 10.08, 30.2, 47.7, 97.164, 3.5, 77.4, 0.78}, 
 {"BIH", "Europe", "Bosnia and Herzegovina", "2020-11-23", 80553., 547., 
  1123.429, 2342., 66., 52.714, 24552.741, 166.727, 342.424, 713.847, 20.117, 
  16.067, 0.94, "", "", "", "", "", "", "", "", 1449., 398160., 121.36, 
  0.442, 3324., 1.013, 0.338, 3., "tests performed", "", "", "", "", "", "", 
  "", "", "", 50., 3.280815*^6, 68.496, 42.5, 16.569, 10.711, 11713.895, 0.2, 
  329.635, 10.08, 30.2, 47.7, 97.164, 3.5, 77.4, 0.78}, 
 {"BIH", "Europe", "Bosnia and Herzegovina", "2020-11-24", 81739., 1186., 
  1113.571, 2394., 52., 50.286, 24914.236, 361.496, 339.419, 729.697, 15.85, 
  15.327, 0.94, "", "", "", "", "", "", "", "", 3578., 401738., 122.451, 
  1.091, 3303., 1.007, 0.337, 3., "tests performed", "", "", "", "", "", "", 
  "", "", "", 50., 3.280815*^6, 68.496, 42.5, 16.569, 10.711, 11713.895, 0.2, 
  329.635, 10.08, 30.2, 47.7, 97.164, 3.5, 77.4, 0.78}, 
 {"BIH", "Europe", "Bosnia and Herzegovina", "2020-11-25", 83328., 1589., 
  1107.286, 2429., 35., 48.571, 25398.567, 484.331, 337.503, 740.365, 10.668, 
  14.805, 0.94, "", "", "", "", "", "", "", "", 3929., 405667., 123.648, 
  1.198, 3214., 0.98, 0.345, 2.9, "tests performed", "", "", "", "", "", "", 
  "", "", "", 50., 3.280815*^6, 68.496, 42.5, 16.569, 10.711, 11713.895, 0.2, 
  329.635, 10.08, 30.2, 47.7, 97.164, 3.5, 77.4, 0.78}, 
 {"BIH", "Europe", "Bosnia and Herzegovina", "2020-11-26", 84252., 924., 
  1070.714, 2480., 51., 46.714, 25680.204, 281.637, 326.356, 755.91, 15.545, 
  14.239, 0.93, "", "", "", "", "", "", "", "", 2757., 408424., 124.489, 
  0.84, 3092., 0.942, 0.346, 2.9, "tests performed", "", "", "", "", "", "", 
  "", "", "", 50., 3.280815*^6, 68.496, 42.5, 16.569, 10.711, 11713.895, 0.2, 
  329.635, 10.08, 30.2, 47.7, 97.164, 3.5, 77.4, 0.78}, 
 {"BIH", "Europe", "Bosnia and Herzegovina", "2020-11-27", 85431., 1179., 
  1062.429, 2542., 62., 47.571, 26039.566, 359.362, 323.831, 774.807, 18.898, 
  14.5, 0.93, "", "", "", "", "", "", "", "", 3180., 411604., 125.458, 0.969, 
  2955., 0.901, 0.36, 2.8, "tests performed", "", "", "", "", "", "", "", "", 
  "", 50., 3.280815*^6, 68.496, 42.5, 16.569, 10.711, 11713.895, 0.2, 
  329.635, 10.08, 30.2, 47.7, 97.164, 3.5, 77.4, 0.78}, 
 {"BIH", "Europe", "Bosnia and Herzegovina", "2020-11-28", 86710., 1279., 
  1057.286, 2576., 34., 47.143, 26429.409, 389.842, 322.263, 785.171, 10.363, 
  14.369, 0.93, "", "", "", "", "", "", "", "", 3252., 414856., 126.449, 
  0.991, 2873., 0.876, 0.368, 2.7, "tests performed", "", "", "", "", "", "", 
  "", "", "", 50., 3.280815*^6, 68.496, 42.5, 16.569, 10.711, 11713.895, 0.2, 
  329.635, 10.08, 30.2, 47.7, 97.164, 3.5, 77.4, 0.78}, 
 {"BIH", "Europe", "Bosnia and Herzegovina", "2020-11-29", 87374., 664., 
  1052.571, 2620., 44., 49.143, 26631.797, 202.389, 320.826, 798.582, 13.411, 
  14.979, 0.93, "", "", "", "", "", "", "", "", 1698., 416554., 126.967, 
  0.518, 2835., 0.864, 0.371, 2.7, "tests performed", "", "", "", "", "", "", 
  "", "", "", 50., 3.280815*^6, 68.496, 42.5, 16.569, 10.711, 11713.895, 0.2, 
  329.635, 10.08, 30.2, 47.7, 97.164, 3.5, 77.4, 0.78}, 
 {"BIH", "Europe", "Bosnia and Herzegovina", "2020-11-30", 87901., 527., 
  1049.714, 2681., 61., 48.429, 26792.428, 160.631, 319.955, 817.175, 18.593, 
  14.761, 0.93, "", "", "", "", "", "", "", "", 1553., 418107., 127.44, 
  0.473, 2850., 0.869, 0.368, 2.7, "tests performed", "", "", "", "", "", "", 
  "", "", "", 50., 3.280815*^6, 68.496, 42.5, 16.569, 10.711, 11713.895, 0.2, 
  329.635, 10.08, 30.2, 47.7, 97.164, 3.5, 77.4, 0.78}, 
 {"BIH", "Europe", "Bosnia and Herzegovina", "2020-12-01", 89085., 1184., 
  1049.429, 2727., 46., 47.571, 27153.314, 360.886, 319.868, 831.196, 14.021, 
  14.5, 0.93, "", "", "", "", "", "", "", "", 3428., 421535., 128.485, 1.045, 
  2828., 0.862, 0.371, 2.7, "tests performed", "", "", "", "", "", "", "", 
  "", "", 50., 3.280815*^6, 68.496, 42.5, 16.569, 10.711, 11713.895, 0.2, 
  329.635, 10.08, 30.2, 47.7, 97.164, 3.5, 77.4, 0.78}, 
 {"BIH", "Europe", "Bosnia and Herzegovina", "2020-12-02", 90378., 1293., 
  1007.143, 2773., 46., 49.143, 27547.423, 394.109, 306.979, 845.217, 14.021, 
  14.979, 0.93, "", "", "", "", "", "", "", "", 3477., 425012., 129.545, 
  1.06, 2764., 0.842, 0.364, 2.7, "tests performed", "", "", "", "", "", "", 
  "", "", "", 50., 3.280815*^6, 68.496, 42.5, 16.569, 10.711, 11713.895, 0.2, 
  329.635, 10.08, 30.2, 47.7, 97.164, 3.5, 77.4, 0.78}, 
 {"BIH", "Europe", "Bosnia and Herzegovina", "2020-12-03", 91539., 1161., 
  1041., 2812., 39., 47.429, 27901.299, 353.875, 317.299, 857.104, 11.887, 
  14.456, 0.92, "", "", "", "", "", "", "", "", 3810., 428822., 130.706, 
  1.161, 2914., 0.888, 0.357, 2.8, "tests performed", "", "", "", "", "", "", 
  "", "", "", 50., 3.280815*^6, 68.496, 42.5, 16.569, 10.711, 11713.895, 0.2, 
  329.635, 10.08, 30.2, 47.7, 97.164, 3.5, 77.4, 0.78}, 
 {"BIH", "Europe", "Bosnia and Herzegovina", "2020-12-04", 92793., 1254., 
  1051.714, 2865., 53., 46.143, 28283.521, 382.222, 320.565, 873.259, 16.155, 
  14.064, 0.92, "", "", "", "", "", "", "", "", 4158., 432980., 131.973, 
  1.267, 3054., 0.931, 0.344, 2.9, "tests performed", "", "", "", "", "", "", 
  "", "", "", 50., 3.280815*^6, 68.496, 42.5, 16.569, 10.711, 11713.895, 0.2, 
  329.635, 10.08, 30.2, 47.7, 97.164, 3.5, 77.4, 0.78}, 
 {"BIH", "Europe", "Bosnia and Herzegovina", "2020-12-05", 93768., 975., 
  1008.286, 2922., 57., 49.429, 28580.703, 297.182, 307.328, 890.632, 17.374, 
  15.066, 0.92, "", "", "", "", "", "", "", "", 2815., 435795., 132.831, 
  0.858, 2991., 0.912, 0.337, 3., "tests performed", "", "", "", "", "", "", 
  "", "", "", 50., 3.280815*^6, 68.496, 42.5, 16.569, 10.711, 11713.895, 0.2, 
  329.635, 10.08, 30.2, 47.7, 97.164, 3.5, 77.4, 0.78}, 
 {"BIH", "Europe", "Bosnia and Herzegovina", "2020-12-06", 94507., 739., 
  1019., 2952., 30., 47.429, 28805.952, 225.249, 310.594, 899.776, 9.144, 
  14.456, 0.91, "", "", "", "", "", "", "", "", 2262., 438057., 133.521, 
  0.689, 3072., 0.936, 0.332, 3., "tests performed", "", "", "", "", "", "", 
  "", "", "", 50., 3.280815*^6, 68.496, 42.5, 16.569, 10.711, 11713.895, 0.2, 
  329.635, 10.08, 30.2, 47.7, 97.164, 3.5, 77.4, 0.78}, 
 {"BIH", "Europe", "Bosnia and Herzegovina", "2020-12-07", 94944., 437., 
  1006.143, 3012., 60., 47.286, 28939.151, 133.199, 306.675, 918.065, 18.288, 
  14.413, 0.91, "", "", "", "", "", "", "", "", 1754., 439811., 134.055, 
  0.535, 3101., 0.945, 0.324, 3.1, "tests performed", "", "", "", "", "", "", 
  "", "", "", 50., 3.280815*^6, 68.496, 42.5, 16.569, 10.711, 11713.895, 0.2, 
  329.635, 10.08, 30.2, 47.7, 97.164, 3.5, 77.4, 0.78}, 
 {"BIH", "Europe", "Bosnia and Herzegovina", "2020-12-08", 96021., 1077., 
  990.857, 3081., 69., 50.571, 29267.423, 328.272, 302.016, 939.096, 21.031, 
  15.414, 0.91, "", "", "", "", "", "", "", "", 3596., 443407., 135.151, 
  1.096, 3125., 0.953, 0.317, 3.2, "tests performed", "", "", "", "", "", "", 
  "", "", "", 48.15, 3.280815*^6, 68.496, 42.5, 16.569, 10.711, 11713.895, 
  0.2, 329.635, 10.08, 30.2, 47.7, 97.164, 3.5, 77.4, 0.78}, 
 {"BIH", "Europe", "Bosnia and Herzegovina", "2020-12-09", 97317., 1296., 
  991.286, 3151., 70., 54., 29662.447, 395.024, 302.146, 960.432, 21.336, 
  16.459, 0.9, "", "", "", "", "", "", "", "", 9431., 452838., 138.026, 
  2.875, 3975., 1.212, 0.249, 4., "tests performed", "", "", "", "", "", "", 
  "", "", "", 48.15, 3.280815*^6, 68.496, 42.5, 16.569, 10.711, 11713.895, 
  0.2, 329.635, 10.08, 30.2, 47.7, 97.164, 3.5, 77.4, 0.78}, 
 {"BIH", "Europe", "Bosnia and Herzegovina", "2020-12-10", 98603., 1286., 
  1009.143, 3199., 48., 55.286, 30054.422, 391.976, 307.589, 975.063, 14.631, 
  16.851, 0.9, "", "", "", "", "", "", "", "", 3979., 456817., 139.239, 
  1.213, 3999., 1.219, 0.252, 4., "tests performed", "", "", "", "", "", "", 
  "", "", "", 48.15, 3.280815*^6, 68.496, 42.5, 16.569, 10.711, 11713.895, 
  0.2, 329.635, 10.08, 30.2, 47.7, 97.164, 3.5, 77.4, 0.78}, 
 {"BIH", "Europe", "Bosnia and Herzegovina", "2020-12-11", 99543., 940., 
  964.286, 3250., 51., 55., 30340.937, 286.514, 293.917, 990.608, 15.545, 
  16.764, 0.89, "", "", "", "", "", "", "", "", 3360., 460177., 140.263, 
  1.024, 3885., 1.184, 0.248, 4., "tests performed", "", "", "", "", "", "", 
  "", "", "", 48.15, 3.280815*^6, 68.496, 42.5, 16.569, 10.711, 11713.895, 
  0.2, 329.635, 10.08, 30.2, 47.7, 97.164, 3.5, 77.4, 0.78}, 
 {"BIH", "Europe", "Bosnia and Herzegovina", "2020-12-12", 100306., 763., 
  934., 3298., 48., 53.714, 30573.501, 232.564, 284.685, 1005.238, 14.631, 
  16.372, 0.88, "", "", "", "", "", "", "", "", 2941., 463118., 141.159, 
  0.896, 3903., 1.19, 0.239, 4.2, "tests performed", "", "", "", "", "", "", 
  "", "", "", 48.15, 3.280815*^6, 68.496, 42.5, 16.569, 10.711, 11713.895, 
  0.2, 329.635, 10.08, 30.2, 47.7, 97.164, 3.5, 77.4, 0.78}, 
 {"BIH", "Europe", "Bosnia and Herzegovina", "2020-12-13", 101117., 811., 
  944.286, 3336., 38., 54.857, 30820.695, 247.195, 287.82, 1016.821, 11.582, 
  16.721, 0.87, "", "", "", "", "", "", "", "", 2022., 465140., 141.776, 
  0.616, 3869., 1.179, 0.244, 4.1, "tests performed", "", "", "", "", "", "", 
  "", "", "", 48.15, 3.280815*^6, 68.496, 42.5, 16.569, 10.711, 11713.895, 
  0.2, 329.635, 10.08, 30.2, 47.7, 97.164, 3.5, 77.4, 0.78}, 
 {"BIH", "Europe", "Bosnia and Herzegovina", "2020-12-14", 101461., 344., 
  931., 3391., 55., 54.143, 30925.547, 104.852, 283.771, 1033.585, 16.764, 
  16.503, 0.87, "", "", "", "", "", "", "", "", 1286., 466426., 142.168, 
  0.392, 3802., 1.159, 0.245, 4.1, "tests performed", "", "", "", "", "", "", 
  "", "", "", 48.15, 3.280815*^6, 68.496, 42.5, 16.569, 10.711, 11713.895, 
  0.2, 329.635, 10.08, 30.2, 47.7, 97.164, 3.5, 77.4, 0.78}, 
 {"BIH", "Europe", "Bosnia and Herzegovina", "2020-12-15", 102330., 869., 
  901.286, 3457., 66., 53.714, 31190.421, 264.873, 274.714, 1053.702, 20.117, 
  16.372, 0.86, "", "", "", "", "", "", "", "", 3319., 469745., 143.179, 
  1.012, 3763., 1.147, 0.24, 4.2, "tests performed", "", "", "", "", "", "", 
  "", "", "", 48.15, 3.280815*^6, 68.496, 42.5, 16.569, 10.711, 11713.895, 
  0.2, 329.635, 10.08, 30.2, 47.7, 97.164, 3.5, 77.4, 0.78}, 
 {"BIH", "Europe", "Bosnia and Herzegovina", "2020-12-16", 103232., 902., 
  845., 3511., 54., 51.429, 31465.352, 274.932, 257.558, 1070.161, 16.459, 
  15.676, 0.85, "", "", "", "", "", "", "", "", 3555., 473300., 144.263, 
  1.084, 2923., 0.891, 0.289, 3.5, "tests performed", "", "", "", "", "", "", 
  "", "", "", 48.15, 3.280815*^6, 68.496, 42.5, 16.569, 10.711, 11713.895, 
  0.2, 329.635, 10.08, 30.2, 47.7, 97.164, 3.5, 77.4, 0.78}, 
 {"BIH", "Europe", "Bosnia and Herzegovina", "2020-12-17", 104087., 855., 
  783.429, 3549., 38., 50., 31725.958, 260.606, 238.791, 1081.743, 11.582, 
  15.24, 0.85, "", "", "", "", "", "", "", "", 3624., 476924., 145.368, 
  1.105, 2872., 0.875, 0.273, 3.7, "tests performed", "", "", "", "", "", "", 
  "", "", "", 48.15, 3.280815*^6, 68.496, 42.5, 16.569, 10.711, 11713.895, 
  0.2, 329.635, 10.08, 30.2, 47.7, 97.164, 3.5, 77.4, 0.78}, 
 {"BIH", "Europe", "Bosnia and Herzegovina", "2020-12-18", 104881., 794., 
  762.571, 3583., 34., 47.571, 31967.971, 242.013, 232.434, 1092.107, 10.363, 
  14.5, 0.84, "", "", "", "", "", "", "", "", 3289., 480213., 146.37, 1.002, 
  2862., 0.872, 0.266, 3.8, "tests performed", "", "", "", "", "", "", "", 
  "", "", 42.59, 3.280815*^6, 68.496, 42.5, 16.569, 10.711, 11713.895, 0.2, 
  329.635, 10.08, 30.2, 47.7, 97.164, 3.5, 77.4, 0.78}, 
 {"BIH", "Europe", "Bosnia and Herzegovina", "2020-12-19", 105524., 643., 
  745.429, 3625., 42., 46.714, 32163.959, 195.988, 227.208, 1104.908, 12.802, 
  14.239, 0.84, "", "", "", "", "", "", "", "", 2840., 483053., 147.236, 
  0.866, 2848., 0.868, 0.262, 3.8, "tests performed", "", "", "", "", "", "", 
  "", "", "", 42.59, 3.280815*^6, 68.496, 42.5, 16.569, 10.711, 11713.895, 
  0.2, 329.635, 10.08, 30.2, 47.7, 97.164, 3.5, 77.4, 0.78}, 
 {"BIH", "Europe", "Bosnia and Herzegovina", "2020-12-20", 105524., 0., 
  629.571, 3625., 0., 41.286, 32163.959, 0., 191.895, 1104.908, 0., 12.584, 
  0.84, "", "", "", "", "", "", "", "", 2375., 485428., 147.96, 0.724, 2898., 
  0.883, 0.217, 4.6, "tests performed", "", "", "", "", "", "", "", "", "", 
  42.59, 3.280815*^6, 68.496, 42.5, 16.569, 10.711, 11713.895, 0.2, 329.635, 
  10.08, 30.2, 47.7, 97.164, 3.5, 77.4, 0.78}, 
 {"BIH", "Europe", "Bosnia and Herzegovina", "2020-12-21", 106222., 698., 
  680.143, 3706., 81., 45., 32376.711, 212.752, 207.309, 1129.597, 24.689, 
  13.716, 0.84, "", "", "", "", "", "", "", "", 1843., 487271., 148.521, 
  0.562, 2978., 0.908, 0.228, 4.4, "tests performed", "", "", "", "", "", "", 
  "", "", "", 42.59, 3.280815*^6, 68.496, 42.5, 16.569, 10.711, 11713.895, 
  0.2, 329.635, 10.08, 30.2, 47.7, 97.164, 3.5, 77.4, 0.78}, 
 {"BIH", "Europe", "Bosnia and Herzegovina", "2020-12-22", 106986., 764., 
  665.143, 3792., 86., 47.857, 32609.58, 232.869, 202.737, 1155.81, 26.213, 
  14.587, 0.84, "", "", "", "", "", "", "", "", 3339., 490610., 149.539, 
  1.018, 2981., 0.909, 0.223, 4.5, "tests performed", "", "", "", "", "", "", 
  "", "", "", 42.59, 3.280815*^6, 68.496, 42.5, 16.569, 10.711, 11713.895, 
  0.2, 329.635, 10.08, 30.2, 47.7, 97.164, 3.5, 77.4, 0.78}, 
 {"BIH", "Europe", "Bosnia and Herzegovina", "2020-12-23", 107570., 584., 
  619.714, 3838., 46., 46.714, 32787.585, 178.005, 188.89, 1169.831, 14.021, 
  14.239, 0.84, "", "", "", "", "", "", "", "", 3054., 493664., 150.47, 
  0.931, 2909., 0.887, 0.213, 4.7, "tests performed", "", "", "", "", "", "", 
  "", "", "", 42.59, 3.280815*^6, 68.496, 42.5, 16.569, 10.711, 11713.895, 
  0.2, 329.635, 10.08, 30.2, 47.7, 97.164, 3.5, 77.4, 0.78}, 
 {"BIH", "Europe", "Bosnia and Herzegovina", "2020-12-24", 108298., 728., 
  601.571, 3878., 40., 47., 33009.481, 221.896, 183.36, 1182.023, 12.192, 
  14.326, 0.84, "", "", "", "", "", "", "", "", 3261., 496925., 151.464, 
  0.994, 2857., 0.871, 0.211, 4.7, "tests performed", "", "", "", "", "", "", 
  "", "", "", 42.59, 3.280815*^6, 68.496, 42.5, 16.569, 10.711, 11713.895, 
  0.2, 329.635, 10.08, 30.2, 47.7, 97.164, 3.5, 77.4, 0.78}, 
 {"BIH", "Europe", "Bosnia and Herzegovina", "2020-12-25", 108891., 593., 
  572.857, 3901., 23., 45.429, 33190.229, 180.748, 174.608, 1189.034, 7.01, 
  13.847, 0.83, "", "", "", "", "", "", "", "", 2958., 499883., 152.365, 
  0.902, 2810., 0.856, 0.204, 4.9, "tests performed", "", "", "", "", "", "", 
  "", "", "", 42.59, 3.280815*^6, 68.496, 42.5, 16.569, 10.711, 11713.895, 
  0.2, 329.635, 10.08, 30.2, 47.7, 97.164, 3.5, 77.4, 0.78}, 
 {"BIH", "Europe", "Bosnia and Herzegovina", "2020-12-26", 109330., 439., 
  543.714, 3923., 22., 42.571, 33324.037, 133.808, 165.725, 1195.739, 6.706, 
  12.976, 0.84, "", "", "", "", "", "", "", "", 2180., 502063., 153.03, 
  0.664, 2716., 0.828, 0.2, 5., "tests performed", "", "", "", "", "", "", 
  "", "", "", 42.59, 3.280815*^6, 68.496, 42.5, 16.569, 10.711, 11713.895, 
  0.2, 329.635, 10.08, 30.2, 47.7, 97.164, 3.5, 77.4, 0.78}, 
 {"BIH", "Europe", "Bosnia and Herzegovina", "2020-12-27", 109691., 361., 
  595.286, 3953., 30., 46.857, 33434.07, 110.034, 181.444, 1204.884, 9.144, 
  14.282, 0.84, "", "", "", "", "", "", "", "", 1843., 503906., 153.592, 
  0.562, 2640., 0.805, 0.225, 4.4, "tests performed", "", "", "", "", "", "", 
  "", "", "", 42.59, 3.280815*^6, 68.496, 42.5, 16.569, 10.711, 11713.895, 
  0.2, 329.635, 10.08, 30.2, 47.7, 97.164, 3.5, 77.4, 0.78}, 
 {"BIH", "Europe", "Bosnia and Herzegovina", "2020-12-28", 109911., 220., 
  527., 3942., -11., 33.714, 33501.127, 67.057, 160.631, 1201.531, -3.353, 
  10.276, 0.84, "", "", "", "", "", "", "", "", 1775., 505681., 154.133, 
  0.541, 2630., 0.802, 0.2, 5., "tests performed", "", "", "", "", "", "", 
  "", "", "", 42.59, 3.280815*^6, 68.496, 42.5, 16.569, 10.711, 11713.895, 
  0.2, 329.635, 10.08, 30.2, 47.7, 97.164, 3.5, 77.4, 0.78}, 
 {"BIH", "Europe", "Bosnia and Herzegovina", "2020-12-29", 110454., 543., 
  495.429, 4024., 82., 33.143, 33666.635, 165.508, 151.008, 1226.525, 24.994, 
  10.102, 0.85, "", "", "", "", "", "", "", "", 3386., 509067., 155.165, 
  1.032, 2637., 0.804, 0.188, 5.3, "tests performed", "", "", "", "", "", "", 
  "", "", "", 42.59, 3.280815*^6, 68.496, 42.5, 16.569, 10.711, 11713.895, 
  0.2, 329.635, 10.08, 30.2, 47.7, 97.164, 3.5, 77.4, 0.78}, 
 {"BIH", "Europe", "Bosnia and Herzegovina", "2020-12-30", 110985., 531., 
  487.857, 4050., 26., 30.286, 33828.485, 161.85, 148.7, 1234.449, 7.925, 
  9.231, 0.86, "", "", "", "", "", "", "", "", 2873., 511940., 156.04, 0.876, 
  2611., 0.796, 0.187, 5.4, "tests performed", "", "", "", "", "", "", "", 
  "", "", 42.59, 3.280815*^6, 68.496, 42.5, 16.569, 10.711, 11713.895, 0.2, 
  329.635, 10.08, 30.2, 47.7, 97.164, 3.5, 77.4, 0.78}, 
 {"BIH", "Europe", "Bosnia and Herzegovina", "2020-12-31", 110985., 0., 
  383.857, 4050., 0., 24.571, 33828.485, 0., 117.001, 1234.449, 0., 7.489, 
  0.86, "", "", "", "", "", "", "", "", 2440., 514380., 156.784, 0.744, 
  2494., 0.76, 0.154, 6.5, "tests performed", "", "", "", "", "", "", "", "", 
  "", 42.59, 3.280815*^6, 68.496, 42.5, 16.569, 10.711, 11713.895, 0.2, 
  329.635, 10.08, 30.2, 47.7, 97.164, 3.5, 77.4, 0.78}, 
 {"BIH", "Europe", "Bosnia and Herzegovina", "2021-01-01", 112143., 1158., 
  464.571, 4086., 36., 26.429, 34181.446, 352.961, 141.602, 1245.422, 10.973, 
  8.055, 0.88, "", "", "", "", "", "", "", "", 2781., 517161., 157.632, 
  0.848, 2468., 0.752, 0.188, 5.3, "tests performed", "", "", "", "", "", "", 
  "", "", "", 42.59, 3.280815*^6, 68.496, 42.5, 16.569, 10.711, 11713.895, 
  0.2, 329.635, 10.08, 30.2, 47.7, 97.164, 3.5, 77.4, 0.78}, 
 {"BIH", "Europe", "Bosnia and Herzegovina", "2021-01-02", 112143., 0., 
  401.857, 4086., 0., 23.286, 34181.446, 0., 122.487, 1245.422, 0., 7.098, 
  0.88, "", "", "", "", "", "", "", "", "", "", "", "", 2349., 0.716, 0.171, 
  5.8, "tests performed", "", "", "", "", "", "", "", "", "", 42.59, 
  3.280815*^6, 68.496, 42.5, 16.569, 10.711, 11713.895, 0.2, 329.635, 10.08, 
  30.2, 47.7, 97.164, 3.5, 77.4, 0.78}, {"BIH", "Europe", 
  "Bosnia and Herzegovina", "2021-01-03", 112645., 502., 422., 4131., 45., 
  25.429, 34334.457, 153.011, 128.627, 1259.138, 13.716, 7.751, 0.89, "", "", 
  "", "", "", "", "", "", "", 519854., 158.453, "", 2278., 0.694, 0.185, 5.4, 
  "tests performed", "", "", "", "", "", "", "", "", "", 42.59, 3.280815*^6, 
  68.496, 42.5, 16.569, 10.711, 11713.895, 0.2, 329.635, 10.08, 30.2, 47.7, 
  97.164, 3.5, 77.4, 0.78}, {"BIH", "Europe", "Bosnia and Herzegovina", 
  "2021-01-04", 112645., 0., 390.571, 4131., 0., 27., 34334.457, 0., 119.047, 
  1259.138, 0., 8.23, 0.89, "", "", "", "", "", "", "", "", "", "", "", "", 
  2386., 0.727, 0.164, 6.1, "tests performed", "", "", "", "", "", "", "", 
  "", "", 42.59, 3.280815*^6, 68.496, 42.5, 16.569, 10.711, 11713.895, 0.2, 
  329.635, 10.08, 30.2, 47.7, 97.164, 3.5, 77.4, 0.78}, 
 {"BIH", "Europe", "Bosnia and Herzegovina", "2021-01-05", 113392., 747., 
  419.714, 4211., 80., 26.714, 34562.144, 227.687, 127.93, 1283.523, 24.384, 
  8.143, 0.91, "", "", "", "", "", "", "", "", "", 524907., 159.993, "", 
  2263., 0.69, 0.185, 5.4, "tests performed", "", "", "", "", "", "", "", "", 
  "", 42.59, 3.280815*^6, 68.496, 42.5, 16.569, 10.711, 11713.895, 0.2, 
  329.635, 10.08, 30.2, 47.7, 97.164, 3.5, 77.4, 0.78}, 
 {"BIH", "Europe", "Bosnia and Herzegovina", "2021-01-06", 113392., 0., 
  343.857, 4211., 0., 23., 34562.144, 0., 104.808, 1283.523, 0., 7.01, 0.92, 
  "", "", "", "", "", "", "", "", "", "", "", "", 6111., 1.863, 0.056, 17.8, 
  "tests performed", "", "", "", "", "", "", "", "", "", 42.59, 3.280815*^6, 
  68.496, 42.5, 16.569, 10.711, 11713.895, 0.2, 329.635, 10.08, 30.2, 47.7, 
  97.164, 3.5, 77.4, 0.78}, {"BIH", "Europe", "Bosnia and Herzegovina", 
  "2021-01-07", 113392., 0., 343.857, 4211., 0., 23., 34562.144, 0., 104.808, 
  1283.523, 0., 7.01, 0.94, "", "", "", "", "", "", "", "", "", "", "", "", 
  10021., 3.054, 0.034, 29.1, "tests performed", "", "", "", "", "", "", "", 
  "", "", 42.59, 3.280815*^6, 68.496, 42.5, 16.569, 10.711, 11713.895, 0.2, 
  329.635, 10.08, 30.2, 47.7, 97.164, 3.5, 77.4, 0.78}, 
 {"BIH", "Europe", "Bosnia and Herzegovina", "2021-01-08", 114920., 1528., 
  396.714, 4285., 74., 28.429, 35027.882, 465.738, 120.919, 1306.078, 22.555, 
  8.665, 0.97, "", "", "", "", "", "", "", "", "", 614341., 187.253, "", 
  13883., 4.232, 0.029, 35., "tests performed", "", "", "", "", "", "", "", 
  "", "", 42.59, 3.280815*^6, 68.496, 42.5, 16.569, 10.711, 11713.895, 0.2, 
  329.635, 10.08, 30.2, 47.7, 97.164, 3.5, 77.4, 0.78}, 
 {"BIH", "Europe", "Bosnia and Herzegovina", "2021-01-09", 115379., 459., 
  462.286, 4305., 20., 31.286, 35167.786, 139.904, 140.906, 1312.174, 6.096, 
  9.536, 0.96, "", "", "", "", "", "", "", "", -75493., 538848., 164.242, 
  -23.01, 2906., 0.886, 0.159, 6.3, "tests performed", "", "", "", "", "", 
  "", "", "", "", 42.59, 3.280815*^6, 68.496, 42.5, 16.569, 10.711, 
  11713.895, 0.2, 329.635, 10.08, 30.2, 47.7, 97.164, 3.5, 77.4, 0.78}, 
 {"BIH", "Europe", "Bosnia and Herzegovina", "2021-01-10", 115633., 254., 
  426.857, 4330., 25., 28.429, 35245.206, 77.42, 130.107, 1319.794, 7.62, 
  8.665, 0.95, "", "", "", "", "", "", "", "", 3027., 541875., 165.165, 
  0.923, 3146., 0.959, 0.136, 7.4, "tests performed", "", "", "", "", "", "", 
  "", "", "", 42.59, 3.280815*^6, 68.496, 42.5, 16.569, 10.711, 11713.895, 
  0.2, 329.635, 10.08, 30.2, 47.7, 97.164, 3.5, 77.4, 0.78}, 
 {"BIH", "Europe", "Bosnia and Herzegovina", "2021-01-11", 115633., 0., 
  426.857, 4330., 0., 28.429, 35245.206, 0., 130.107, 1319.794, 0., 8.665, 
  0.93, "", "", "", "", "", "", "", "", 2557., 544432., 165.944, 0.779, 
  3150., 0.96, 0.136, 7.4, "tests performed", "", "", "", "", "", "", "", "", 
  "", 42.59, 3.280815*^6, 68.496, 42.5, 16.569, 10.711, 11713.895, 0.2, 
  329.635, 10.08, 30.2, 47.7, 97.164, 3.5, 77.4, 0.78}, 
 {"BIH", "Europe", "Bosnia and Herzegovina", "2021-01-12", 116200., 567., 
  401.143, 4373., 43., 23.143, 35418.029, 172.823, 122.269, 1332.901, 13.106, 
  7.054, 0.93, "", "", "", "", "", "", "", "", 4386., 548818., 167.281, 
  1.337, 3416., 1.041, 0.117, 8.5, "tests performed", "", "", "", "", "", "", 
  "", "", "", 42.59, 3.280815*^6, 68.496, 42.5, 16.569, 10.711, 11713.895, 
  0.2, 329.635, 10.08, 30.2, 47.7, 97.164, 3.5, 77.4, 0.78}, 
 {"BIH", "Europe", "Bosnia and Herzegovina", "2021-01-13", 116668., 468., 
  468., 4399., 26., 26.857, 35560.676, 142.647, 142.647, 1340.825, 7.925, 
  8.186, 0.93, "", "", "", "", "", "", "", "", 4170., 552988., 168.552, 
  1.271, "", "", "", "", "tests performed", "", "", "", "", "", "", "", "", 
  "", 42.59, 3.280815*^6, 68.496, 42.5, 16.569, 10.711, 11713.895, 0.2, 
  329.635, 10.08, 30.2, 47.7, 97.164, 3.5, 77.4, 0.78}, 
 {"BIH", "Europe", "Bosnia and Herzegovina", "2021-01-14", 117011., 343., 
  517., 4411., 12., 28.571, 35665.223, 104.547, 157.583, 1344.483, 3.658, 
  8.709, 0.93, "", "", "", "", "", "", "", "", 3021., 556009., 169.473, 
  0.921, "", "", "", "", "tests performed", "", "", "", "", "", "", "", "", 
  "", 42.59, 3.280815*^6, 68.496, 42.5, 16.569, 10.711, 11713.895, 0.2, 
  329.635, 10.08, 30.2, 47.7, 97.164, 3.5, 77.4, 0.78}, 
 {"BIH", "Europe", "Bosnia and Herzegovina", "2021-01-15", 117011., 0., 
  298.714, 4411., 0., 18., 35665.223, 0., 91.049, 1344.483, 0., 5.486, 0.93, 
  "", "", "", "", "", "", "", "", 2554., 558563., 170.251, 0.778, "", "", "", 
  "", "tests performed", "", "", "", "", "", "", "", "", "", 42.59, 
  3.280815*^6, 68.496, 42.5, 16.569, 10.711, 11713.895, 0.2, 329.635, 10.08, 
  30.2, 47.7, 97.164, 3.5, 77.4, 0.78}, {"BIH", "Europe", 
  "Bosnia and Herzegovina", "2021-01-16", 117011., 0., 233.143, 4411., 0., 
  15.143, 35665.223, 0., 71.062, 1344.483, 0., 4.616, 0.94, "", "", "", "", 
  "", "", "", "", 3575., 562138., 171.341, 1.09, 3327., 1.014, 0.07, 14.3, 
  "tests performed", "", "", "", "", "", "", "", "", "", 42.59, 3.280815*^6, 
  68.496, 42.5, 16.569, 10.711, 11713.895, 0.2, 329.635, 10.08, 30.2, 47.7, 
  97.164, 3.5, 77.4, 0.78}, {"BIH", "Europe", "Bosnia and Herzegovina", 
  "2021-01-17", 117011., 0., 196.857, 4411., 0., 11.571, 35665.223, 0., 
  60.003, 1344.483, 0., 3.527, 0.96, "", "", "", "", "", "", "", "", 1711., 
  563849., 171.862, 0.522, 3139., 0.957, 0.063, 15.9, "tests performed", "", 
  "", "", "", "", "", "", "", "", 42.59, 3.280815*^6, 68.496, 42.5, 16.569, 
  10.711, 11713.895, 0.2, 329.635, 10.08, 30.2, 47.7, 97.164, 3.5, 77.4, 
  0.78}, {"BIH", "Europe", "Bosnia and Herzegovina", "2021-01-18", 118083., 
  1072., 350., 4486., 75., 22.286, 35991.972, 326.748, 106.681, 1367.343, 
  22.86, 6.793, 0.98, "", "", "", "", "", "", "", "", 1849., 565698., 
  172.426, 0.564, 3038., 0.926, 0.115, 8.7, "tests performed", "", "", "", 
  "", "", "", "", "", "", 42.59, 3.280815*^6, 68.496, 42.5, 16.569, 10.711, 
  11713.895, 0.2, 329.635, 10.08, 30.2, 47.7, 97.164, 3.5, 77.4, 0.78}, 
 {"BIH", "Europe", "Bosnia and Herzegovina", "2021-01-19", 118383., 300., 
  311.857, 4509., 23., 19.429, 36083.412, 91.441, 95.055, 1374.354, 7.01, 
  5.922, 0.98, "", "", "", "", "", "", "", "", 3045., 568743., 173.354, 
  0.928, 2846., 0.867, 0.11, 9.1, "tests performed", "", "", "", "", "", "", 
  "", "", "", 42.59, 3.280815*^6, 68.496, 42.5, 16.569, 10.711, 11713.895, 
  0.2, 329.635, 10.08, 30.2, 47.7, 97.164, 3.5, 77.4, 0.78}, 
 {"BIH", "Europe", "Bosnia and Herzegovina", "2021-01-20", 118717., 334., 
  292.714, 4521., 12., 17.429, 36185.216, 101.804, 89.22, 1378.011, 3.658, 
  5.312, 0.98, "", "", "", "", "", "", "", "", 2471., 571214., 174.107, 
  0.753, 2604., 0.794, 0.112, 8.9, "tests performed", "", "", "", "", "", "", 
  "", "", "", 42.59, 3.280815*^6, 68.496, 42.5, 16.569, 10.711, 11713.895, 
  0.2, 329.635, 10.08, 30.2, 47.7, 97.164, 3.5, 77.4, 0.78}, 
 {"BIH", "Europe", "Bosnia and Herzegovina", "2021-01-21", 119206., 489., 
  313.571, 4536., 15., 17.857, 36334.265, 149.048, 95.577, 1382.583, 4.572, 
  5.443, 0.98, "", "", "", "", "", "", "", "", 2613., 573827., 174.904, 
  0.796, 2545., 0.776, 0.123, 8.1, "tests performed", "", "", "", "", "", "", 
  "", "", "", 42.59, 3.280815*^6, 68.496, 42.5, 16.569, 10.711, 11713.895, 
  0.2, 329.635, 10.08, 30.2, 47.7, 97.164, 3.5, 77.4, 0.78}, 
 {"BIH", "Europe", "Bosnia and Herzegovina", "2021-01-22", 119420., 214., 
  344.143, 4555., 19., 20.571, 36399.492, 65.228, 104.896, 1388.375, 5.791, 
  6.27, 0.98, "", "", "", "", "", "", "", "", 2169., 575996., 175.565, 0.661, 
  2490., 0.759, 0.138, 7.2, "tests performed", "", "", "", "", "", "", "", 
  "", "", 42.59, 3.280815*^6, 68.496, 42.5, 16.569, 10.711, 11713.895, 0.2, 
  329.635, 10.08, 30.2, 47.7, 97.164, 3.5, 77.4, 0.78}, 
 {"BIH", "Europe", "Bosnia and Herzegovina", "2021-01-23", 119420., 0., 
  344.143, 4555., 0., 20.571, 36399.492, 0., 104.896, 1388.375, 0., 6.27, 
  0.98, "", "", "", "", "", "", "", "", "", "", "", "", 2235., 0.681, 0.154, 
  6.5, "tests performed", "", "", "", "", "", "", "", "", "", 42.59, 
  3.280815*^6, 68.496, 42.5, 16.569, 10.711, 11713.895, 0.2, 329.635, 10.08, 
  30.2, 47.7, 97.164, 3.5, 77.4, 0.78}, {"BIH", "Europe", 
  "Bosnia and Herzegovina", "2021-01-24", 119420., 0., 344.143, 4555., 0., 
  20.571, 36399.492, 0., 104.896, 1388.375, 0., 6.27, 0.99, "", "", "", "", 
  "", "", "", "", "", "", "", "", 2246., 0.685, 0.153, 6.5, 
  "tests performed", "", "", "", "", "", "", "", "", "", 42.59, 3.280815*^6, 
  68.496, 42.5, 16.569, 10.711, 11713.895, 0.2, 329.635, 10.08, 30.2, 47.7, 
  97.164, 3.5, 77.4, 0.78}, {"BIH", "Europe", "Bosnia and Herzegovina", 
  "2021-01-25", 120143., 723., 294.286, 4593., 38., 15.286, 36619.864, 
  220.372, 89.699, 1399.957, 11.582, 4.659, 1., "", "", "", "", "", "", "", 
  "", "", 581358., 177.199, "", 2237., 0.682, 0.132, 7.6, "tests performed", 
  "", "", "", "", "", "", "", "", "", 42.59, 3.280815*^6, 68.496, 42.5, 
  16.569, 10.711, 11713.895, 0.2, 329.635, 10.08, 30.2, 47.7, 97.164, 3.5, 
  77.4, 0.78}, {"BIH", "Europe", "Bosnia and Herzegovina", "2021-01-26", 
  120532., 389., 307., 4621., 28., 16., 36738.432, 118.568, 93.574, 1408.491, 
  8.534, 4.877, 1., "", "", "", "", "", "", "", "", 2935., 584293., 178.094, 
  0.895, 2221., 0.677, 0.138, 7.2, "tests performed", "", "", "", "", "", "", 
  "", "", "", 42.59, 3.280815*^6, 68.496, 42.5, 16.569, 10.711, 11713.895, 
  0.2, 329.635, 10.08, 30.2, 47.7, 97.164, 3.5, 77.4, 0.78}, 
 {"BIH", "Europe", "Bosnia and Herzegovina", "2021-01-27", 120864., 332., 
  306.714, 4643., 22., 17.429, 36839.627, 101.194, 93.487, 1415.197, 6.706, 
  5.312, 1., "", "", "", "", "", "", "", "", 3038., 587331., 179.02, 0.926, 
  2302., 0.702, 0.133, 7.5, "tests performed", "", "", "", "", "", "", "", 
  "", "", 42.59, 3.280815*^6, 68.496, 42.5, 16.569, 10.711, 11713.895, 0.2, 
  329.635, 10.08, 30.2, 47.7, 97.164, 3.5, 77.4, 0.78}, 
 {"BIH", "Europe", "Bosnia and Herzegovina", "2021-01-28", 121194., 330., 
  284., 4659., 16., 17.571, 36940.212, 100.585, 86.564, 1420.074, 4.877, 
  5.356, 1.01, "", "", "", "", "", "", "", "", 2542., 589873., 179.795, 
  0.775, 2292., 0.699, 0.124, 8.1, "tests performed", "", "", "", "", "", "", 
  "", "", "", 42.59, 3.280815*^6, 68.496, 42.5, 16.569, 10.711, 11713.895, 
  0.2, 329.635, 10.08, 30.2, 47.7, 97.164, 3.5, 77.4, 0.78}, 
 {"BIH", "Europe", "Bosnia and Herzegovina", "2021-01-29", 121497., 303., 
  296.714, 4679., 20., 17.714, 37032.567, 92.355, 90.439, 1426.17, 6.096, 
  5.399, 1.01, "", "", "", "", "", "", "", "", 2348., 592221., 180.51, 0.716, 
  2318., 0.707, 0.128, 7.8, "tests performed", "", "", "", "", "", "", "", 
  "", "", 42.59, 3.280815*^6, 68.496, 42.5, 16.569, 10.711, 11713.895, 0.2, 
  329.635, 10.08, 30.2, 47.7, 97.164, 3.5, 77.4, 0.78}, 
 {"BIH", "Europe", "Bosnia and Herzegovina", "2021-01-30", 121497., 0., 
  296.714, 4679., 0., 17.714, 37032.567, 0., 90.439, 1426.17, 0., 5.399, 
  1.01, "", "", "", "", "", "", "", "", "", "", "", "", 2322., 0.708, 0.128, 
  7.8, "tests performed", "", "", "", "", "", "", "", "", "", 42.59, 
  3.280815*^6, 68.496, 42.5, 16.569, 10.711, 11713.895, 0.2, 329.635, 10.08, 
  30.2, 47.7, 97.164, 3.5, 77.4, 0.78}, {"BIH", "Europe", 
  "Bosnia and Herzegovina", "2021-01-31", 121497., 0., 296.714, 4679., 0., 
  17.714, 37032.567, 0., 90.439, 1426.17, 0., 5.399, 1.02, "", "", "", "", 
  "", "", "", "", "", "", "", "", 2326., 0.709, 0.128, 7.8, 
  "tests performed", "", "", "", "", "", "", "", "", "", 42.59, 3.280815*^6, 
  68.496, 42.5, 16.569, 10.711, 11713.895, 0.2, 329.635, 10.08, 30.2, 47.7, 
  97.164, 3.5, 77.4, 0.78}, {"BIH", "Europe", "Bosnia and Herzegovina", 
  "2021-02-01", 122199., 702., 293.714, 4724., 45., 18.714, 37246.538, 
  213.971, 89.525, 1439.886, 13.716, 5.704, 1.03, "", "", "", "", "", "", "", 
  "", "", 597673., 182.172, "", 2331., 0.71, 0.126, 7.9, "tests performed", 
  "", "", "", "", "", "", "", "", "", 42.59, 3.280815*^6, 68.496, 42.5, 
  16.569, 10.711, 11713.895, 0.2, 329.635, 10.08, 30.2, 47.7, 97.164, 3.5, 
  77.4, 0.78}, {"BIH", "Europe", "Bosnia and Herzegovina", "2021-02-02", 
  122461., 262., 275.571, 4737., 13., 16.571, 37326.396, 79.858, 83.995, 
  1443.849, 3.962, 5.051, 1.04, "", "", "", "", "", "", "", "", 2663., 
  600336., 182.984, 0.812, 2292., 0.699, 0.12, 8.3, "tests performed", "", 
  "", "", "", "", "", "", "", "", 42.59, 3.280815*^6, 68.496, 42.5, 16.569, 
  10.711, 11713.895, 0.2, 329.635, 10.08, 30.2, 47.7, 97.164, 3.5, 77.4, 
  0.78}, {"BIH", "Europe", "Bosnia and Herzegovina", "2021-02-03", 122828., 
  367., 280.571, 4745., 8., 14.571, 37438.258, 111.862, 85.519, 1446.287, 
  2.438, 4.441, 1.05, "", "", "", "", "", "", "", "", 3185., 603521., 
  183.955, 0.971, 2313., 0.705, 0.121, 8.2, "tests performed", "", "", "", 
  "", "", "", "", "", "", 42.59, 3.280815*^6, 68.496, 42.5, 16.569, 10.711, 
  11713.895, 0.2, 329.635, 10.08, 30.2, 47.7, 97.164, 3.5, 77.4, 0.78}, 
 {"BIH", "Europe", "Bosnia and Herzegovina", "2021-02-04", 122828., 0., 
  233.429, 4745., 0., 12.286, 37438.258, 0., 71.15, 1446.287, 0., 3.745, 
  1.05, "", "", "", "", "", "", "", "", 2467., 605988., 184.707, 0.752, 
  2302., 0.702, 0.101, 9.9, "tests performed", "", "", "", "", "", "", "", 
  "", "", 42.59, 3.280815*^6, 68.496, 42.5, 16.569, 10.711, 11713.895, 0.2, 
  329.635, 10.08, 30.2, 47.7, 97.164, 3.5, 77.4, 0.78}, 
 {"BIH", "Europe", "Bosnia and Herzegovina", "2021-02-05", 123434., 606., 
  276.714, 4775., 30., 13.714, 37622.969, 184.71, 84.343, 1455.431, 9.144, 
  4.18, 1.07, "", "", "", "", "", "", "", "", 2511., 608499., 185.472, 0.765, 
  2325., 0.709, 0.119, 8.4, "tests performed", "", "", "", "", "", "", "", 
  "", "", 42.59, 3.280815*^6, 68.496, 42.5, 16.569, 10.711, 11713.895, 0.2, 
  329.635, 10.08, 30.2, 47.7, 97.164, 3.5, 77.4, 0.78}, 
 {"BIH", "Europe", "Bosnia and Herzegovina", "2021-02-06", 123434., 0., 
  276.714, 4775., 0., 13.714, 37622.969, 0., 84.343, 1455.431, 0., 4.18, 
  1.08, "", "", "", "", "", "", "", "", "", "", "", "", 2397., 0.731, 0.115, 
  8.7, "tests performed", "", "", "", "", "", "", "", "", "", 42.59, 
  3.280815*^6, 68.496, 42.5, 16.569, 10.711, 11713.895, 0.2, 329.635, 10.08, 
  30.2, 47.7, 97.164, 3.5, 77.4, 0.78}, {"BIH", "Europe", 
  "Bosnia and Herzegovina", "2021-02-07", 123434., 0., 276.714, 4775., 0., 
  13.714, 37622.969, 0., 84.343, 1455.431, 0., 4.18, 1.09, "", "", "", "", 
  "", "", "", "", "", "", "", "", 2468., 0.752, 0.112, 8.9, 
  "tests performed", "", "", "", "", "", "", "", "", "", 42.59, 3.280815*^6, 
  68.496, 42.5, 16.569, 10.711, 11713.895, 0.2, 329.635, 10.08, 30.2, 47.7, 
  97.164, 3.5, 77.4, 0.78}, {"BIH", "Europe", "Bosnia and Herzegovina", 
  "2021-02-08", 124101., 667., 271.714, 4813., 38., 12.714, 37826.272, 
  203.303, 82.819, 1467.014, 11.582, 3.875, 1.1, "", "", "", "", "", "", "", 
  "", "", "", "", "", 2539., 0.774, 0.107, 9.3, "tests performed", "", "", 
  "", "", "", "", "", "", "", 42.59, 3.280815*^6, 68.496, 42.5, 16.569, 
  10.711, 11713.895, 0.2, 329.635, 10.08, 30.2, 47.7, 97.164, 3.5, 77.4, 
  0.78}, {"BIH", "Europe", "Bosnia and Herzegovina", "2021-02-09", 124443., 
  342., 283.143, 4834., 21., 13.857, 37930.514, 104.242, 86.303, 1473.414, 
  6.401, 4.224, 1.11, "", "", "", "", "", "", "", "", "", 617764., 188.296, 
  "", 2490., 0.759, 0.114, 8.8, "tests performed", "", "", "", "", "", "", 
  "", "", "", 42.59, 3.280815*^6, 68.496, 42.5, 16.569, 10.711, 11713.895, 
  0.2, 329.635, 10.08, 30.2, 47.7, 97.164, 3.5, 77.4, 0.78}, 
 {"BIH", "Europe", "Bosnia and Herzegovina", "2021-02-10", 124696., 253., 
  266.857, 4853., 19., 15.429, 38007.629, 77.115, 81.339, 1479.206, 5.791, 
  4.703, 1.12, "", "", "", "", "", "", "", "", 2945., 620709., 189.194, 
  0.898, 2455., 0.748, 0.109, 9.2, "tests performed", "", "", "", "", "", "", 
  "", "", "", 42.59, 3.280815*^6, 68.496, 42.5, 16.569, 10.711, 11713.895, 
  0.2, 329.635, 10.08, 30.2, 47.7, 97.164, 3.5, 77.4, 0.78}, 
 {"BIH", "Europe", "Bosnia and Herzegovina", "2021-02-11", 125123., 427., 
  327.857, 4868., 15., 17.571, 38137.78, 130.151, 99.932, 1483.778, 4.572, 
  5.356, 1.13, "", "", "", "", "", "", "", "", 2638., 623347., 189.998, 
  0.804, 2480., 0.756, 0.132, 7.6, "tests performed", 0., 0., "", "", "", 0., 
  0., "", "", 42.59, 3.280815*^6, 68.496, 42.5, 16.569, 10.711, 11713.895, 
  0.2, 329.635, 10.08, 30.2, 47.7, 97.164, 3.5, 77.4, 0.78}, 
 {"BIH", "Europe", "Bosnia and Herzegovina", "2021-02-12", 125402., 279., 
  281.143, 4881., 13., 15.143, 38222.82, 85.04, 85.693, 1487.74, 3.962, 
  4.616, 1.14, "", "", "", "", "", "", "", "", 2451., 625798., 190.745, 
  0.747, 2471., 0.753, 0.114, 8.8, "tests performed", "", "", "", "", 263., 
  "", "", "", 80., 42.59, 3.280815*^6, 68.496, 42.5, 16.569, 10.711, 
  11713.895, 0.2, 329.635, 10.08, 30.2, 47.7, 97.164, 3.5, 77.4, 0.78}, 
 {"BIH", "Europe", "Bosnia and Herzegovina", "2021-02-13", 125402., 0., 
  281.143, 4881., 0., 15.143, 38222.82, 0., 85.693, 1487.74, 0., 4.616, 1.16, 
  "", "", "", "", "", "", "", "", "", "", "", "", 2397., 0.731, 0.117, 8.5, 
  "tests performed", "", "", "", "", 263., "", "", "", 80., 42.59, 
  3.280815*^6, 68.496, 42.5, 16.569, 10.711, 11713.895, 0.2, 329.635, 10.08, 
  30.2, 47.7, 97.164, 3.5, 77.4, 0.78}, {"BIH", "Europe", 
  "Bosnia and Herzegovina", "2021-02-14", 125402., 0., 281.143, 4881., 0., 
  15.143, 38222.82, 0., 85.693, 1487.74, 0., 4.616, 1.17, "", "", "", "", "", 
  "", "", "", "", "", "", "", 2323., 0.708, 0.121, 8.3, "tests performed", 
  "", "", "", "", 263., "", "", "", 80., 42.59, 3.280815*^6, 68.496, 42.5, 
  16.569, 10.711, 11713.895, 0.2, 329.635, 10.08, 30.2, 47.7, 97.164, 3.5, 
  77.4, 0.78}, {"BIH", "Europe", "Bosnia and Herzegovina", "2021-02-15", 
  126139., 737., 291.143, 4916., 35., 14.714, 38447.459, 224.639, 88.741, 
  1498.408, 10.668, 4.485, 1.19, "", "", "", "", "", "", "", "", "", 631187., 
  192.387, "", 2248., 0.685, 0.13, 7.7, "tests performed", "", "", "", "", 
  263., "", "", "", 80., 42.59, 3.280815*^6, 68.496, 42.5, 16.569, 10.711, 
  11713.895, 0.2, 329.635, 10.08, 30.2, 47.7, 97.164, 3.5, 77.4, 0.78}, 
 {"BIH", "Europe", "Bosnia and Herzegovina", "2021-02-16", 126413., 274., 
  281.429, 4935., 19., 14.429, 38530.975, 83.516, 85.78, 1504.199, 5.791, 
  4.398, 1.2, "", "", "", "", "", "", "", "", 3194., 634381., 193.361, 0.974, 
  2374., 0.724, 0.119, 8.4, "tests performed", "", "", "", "", 263., "", "", 
  "", 80., 42.59, 3.280815*^6, 68.496, 42.5, 16.569, 10.711, 11713.895, 0.2, 
  329.635, 10.08, 30.2, 47.7, 97.164, 3.5, 77.4, 0.78}, 
 {"BIH", "Europe", "Bosnia and Herzegovina", "2021-02-17", 126781., 368., 
  297.857, 4949., 14., 13.714, 38643.142, 112.167, 90.788, 1508.467, 4.267, 
  4.18, 1.22, "", "", "", "", "", "", "", "", 2598., 636979., 194.153, 0.792, 
  2324., 0.708, 0.128, 7.8, "tests performed", "", "", "", "", 263., "", "", 
  "", 80., 42.59, 3.280815*^6, 68.496, 42.5, 16.569, 10.711, 11713.895, 0.2, 
  329.635, 10.08, 30.2, 47.7, 97.164, 3.5, 77.4, 0.78}, 
 {"BIH", "Europe", "Bosnia and Herzegovina", "2021-02-18", 127135., 354., 
  287.429, 4962., 13., 13.429, 38751.042, 107.9, 87.609, 1512.429, 3.962, 
  4.093, 1.24, "", "", "", "", "", "", "", "", 2366., 639345., 194.874, 
  0.721, 2285., 0.696, 0.126, 7.9, "tests performed", "", "", "", "", 263., 
  "", "", "", 80., 42.59, 3.280815*^6, 68.496, 42.5, 16.569, 10.711, 
  11713.895, 0.2, 329.635, 10.08, 30.2, 47.7, 97.164, 3.5, 77.4, 0.78}, 
 {"BIH", "Europe", "Bosnia and Herzegovina", "2021-02-19", 127537., 402., 
  305., 4979., 17., 14., 38873.573, 122.531, 92.965, 1517.611, 5.182, 4.267, 
  1.27, "", "", "", "", "", "", "", "", 2576., 641921., 195.659, 0.785, 
  2303., 0.702, 0.132, 7.6, "tests performed", "", "", "", "", 263., "", "", 
  "", 80., 42.59, 3.280815*^6, 68.496, 42.5, 16.569, 10.711, 11713.895, 0.2, 
  329.635, 10.08, 30.2, 47.7, 97.164, 3.5, 77.4, 0.78}, 
 {"BIH", "Europe", "Bosnia and Herzegovina", "2021-02-20", 127537., 0., 305., 
  4979., 0., 14., 38873.573, 0., 92.965, 1517.611, 0., 4.267, 1.29, "", "", 
  "", "", "", "", "", "", "", "", "", "", 2344., 0.714, 0.13, 7.7, 
  "tests performed", "", "", "", "", 263., "", "", "", 80., 42.59, 
  3.280815*^6, 68.496, 42.5, 16.569, 10.711, 11713.895, 0.2, 329.635, 10.08, 
  30.2, 47.7, 97.164, 3.5, 77.4, 0.78}, {"BIH", "Europe", 
  "Bosnia and Herzegovina", "2021-02-21", 127537., 0., 305., 4979., 0., 14., 
  38873.573, 0., 92.965, 1517.611, 0., 4.267, 1.32, "", "", "", "", "", "", 
  "", "", "", "", "", "", 2384., 0.727, 0.128, 7.8, "tests performed", "", 
  "", "", "", 263., "", "", "", 80., 42.59, 3.280815*^6, 68.496, 42.5, 
  16.569, 10.711, 11713.895, 0.2, 329.635, 10.08, 30.2, 47.7, 97.164, 3.5, 
  77.4, 0.78}, {"BIH", "Europe", "Bosnia and Herzegovina", "2021-02-22", 
  128661., 1124., 360.286, 5016., 37., 14.286, 39216.17, 342.598, 109.816, 
  1528.888, 11.278, 4.354, 1.34, "", "", "", "", "", "", "", "", "", 648158., 
  197.56, "", 2424., 0.739, 0.149, 6.7, "tests performed", "", "", "", "", 
  263., "", "", "", 80., 42.59, 3.280815*^6, 68.496, 42.5, 16.569, 10.711, 
  11713.895, 0.2, 329.635, 10.08, 30.2, 47.7, 97.164, 3.5, 77.4, 0.78}, 
 {"BIH", "Europe", "Bosnia and Herzegovina", "2021-02-23", 129176., 515., 
  394.714, 5034., 18., 14.143, 39373.144, 156.973, 120.31, 1534.375, 5.486, 
  4.311, 1.34, "", "", "", "", "", "", "", "", 3909., 652067., 198.752, 
  1.191, 2527., 0.77, 0.156, 6.4, "tests performed", "", "", "", "", 263., 
  "", "", "", 80., 42.59, 3.280815*^6, 68.496, 42.5, 16.569, 10.711, 
  11713.895, 0.2, 329.635, 10.08, 30.2, 47.7, 97.164, 3.5, 77.4, 0.78}, 
 {"BIH", "Europe", "Bosnia and Herzegovina", "2021-02-24", 129753., 577., 
  424.571, 5051., 17., 14.571, 39549.014, 175.871, 129.41, 1539.556, 5.182, 
  4.441, 1.36, "", "", "", "", "", "", "", "", 3172., 655239., 199.718, 
  0.967, 2609., 0.795, 0.163, 6.1, "tests performed", "", "", "", "", 263., 
  "", "", "", 80., 42.59, 3.280815*^6, 68.496, 42.5, 16.569, 10.711, 
  11713.895, 0.2, 329.635, 10.08, 30.2, 47.7, 97.164, 3.5, 77.4, 0.78}, 
 {"BIH", "Europe", "Bosnia and Herzegovina", "2021-02-25", 130510., 757., 
  482.143, 5062., 11., 14.286, 39779.75, 230.735, 146.958, 1542.909, 3.353, 
  4.354, 1.37, "", "", "", "", "", "", "", "", 3271., 658510., 200.715, 
  0.997, 2738., 0.835, 0.176, 5.7, "tests performed", "", "", "", "", 263., 
  "", "", "", 80., 42.59, 3.280815*^6, 68.496, 42.5, 16.569, 10.711, 
  11713.895, 0.2, 329.635, 10.08, 30.2, 47.7, 97.164, 3.5, 77.4, 0.78}, 
 {"BIH", "Europe", "Bosnia and Herzegovina", "2021-02-26", 130979., 469., 
  491.714, 5071., 9., 13.143, 39922.702, 142.952, 149.876, 1545.653, 2.743, 
  4.006, 1.38, "", "", "", "", "", "", "", "", 2696., 661206., 201.537, 
  0.822, 2755., 0.84, 0.178, 5.6, "tests performed", "", "", "", "", 263., 
  "", "", "", 80., 42.59, 3.280815*^6, 68.496, 42.5, 16.569, 10.711, 
  11713.895, 0.2, 329.635, 10.08, 30.2, 47.7, 97.164, 3.5, 77.4, 0.78}, 
 {"BIH", "Europe", "Bosnia and Herzegovina", "2021-02-27", 130979., 0., 
  491.714, 5071., 0., 13.143, 39922.702, 0., 149.876, 1545.653, 0., 4.006, 
  1.39, "", "", "", "", "", "", "", "", "", "", "", "", 2320., 0.707, 0.212, 
  4.7, "tests performed", "", "", "", "", 263., "", "", "", 80., 42.59, 
  3.280815*^6, 68.496, 42.5, 16.569, 10.711, 11713.895, 0.2, 329.635, 10.08, 
  30.2, 47.7, 97.164, 3.5, 77.4, 0.78}, {"BIH", "Europe", 
  "Bosnia and Herzegovina", "2021-02-28", 130979., 0., 491.714, 5071., 0., 
  13.143, 39922.702, 0., 149.876, 1545.653, 0., 4.006, 1.4, "", "", "", "", 
  "", "", "", "", "", "", "", "", 1885., 0.575, 0.261, 3.8, 
  "tests performed", "", "", "", "", 263., "", "", "", 80., 42.59, 
  3.280815*^6, 68.496, 42.5, 16.569, 10.711, 11713.895, 0.2, 329.635, 10.08, 
  30.2, 47.7, 97.164, 3.5, 77.4, 0.78}, {"BIH", "Europe", 
  "Bosnia and Herzegovina", "2021-03-01", 130979., 0., 331.143, 5071., 0., 
  7.857, 39922.702, 0., 100.933, 1545.653, 0., 2.395, 1.42, "", "", "", "", 
  "", "", "", "", "", "", "", "", 1450., 0.442, 0.228, 4.4, 
  "tests performed", "", "", "", "", 263., "", "", "", 80., 42.59, 
  3.280815*^6, 68.496, 42.5, 16.569, 10.711, 11713.895, 0.2, 329.635, 10.08, 
  30.2, 47.7, 97.164, 3.5, 77.4, 0.78}, {"BIH", "Europe", 
  "Bosnia and Herzegovina", "2021-03-02", 133088., 2109., 558.857, 5145., 
  74., 15.857, 40565.53, 642.828, 170.341, 1568.208, 22.555, 4.833, 1.46, "", 
  "", "", "", "", "", "", "", "", 657338., 200.358, "", 753., 0.23, 0.742, 
  1.3, "tests performed", "", "", "", "", 263., "", "", "", 80., 42.59, 
  3.280815*^6, 68.496, 42.5, 16.569, 10.711, 11713.895, 0.2, 329.635, 10.08, 
  30.2, 47.7, 97.164, 3.5, 77.4, 0.78}, {"BIH", "Europe", 
  "Bosnia and Herzegovina", "2021-03-03", 133982., 894., 604.143, 5174., 29., 
  17.571, 40838.023, 272.493, 184.144, 1577.047, 8.839, 5.356, 1.46, "", "", 
  "", "", "", "", "", "", 16699., 674037., 205.448, 5.09, 2685., 0.818, 
  0.225, 4.4, "tests performed", "", "", "", "", 263., "", "", "", 80., 
  42.59, 3.280815*^6, 68.496, 42.5, 16.569, 10.711, 11713.895, 0.2, 329.635, 
  10.08, 30.2, 47.7, 97.164, 3.5, 77.4, 0.78}, 
 {"BIH", "Europe", "Bosnia and Herzegovina", "2021-03-04", 134892., 910., 
  626., 5200., 26., 19.714, 41115.394, 277.37, 190.806, 1584.972, 7.925, 
  6.009, 1.45, "", "", "", "", "", "", "", "", 4243., 678280., 206.741, 
  1.293, 2824., 0.861, 0.222, 4.5, "tests performed", "", "", "", "", 263., 
  "", "", "", 80., 42.59, 3.280815*^6, 68.496, 42.5, 16.569, 10.711, 
  11713.895, 0.2, 329.635, 10.08, 30.2, 47.7, 97.164, 3.5, 77.4, 0.78}, 
 {"BIH", "Europe", "Bosnia and Herzegovina", "2021-03-05", 135513., 621., 
  647.714, 5228., 28., 22.429, 41304.676, 189.282, 197.425, 1593.506, 8.534, 
  6.836, 1.44, "", "", "", "", "", "", "", "", 3003., 681283., 207.657, 
  0.915, 2868., 0.874, 0.226, 4.4, "tests performed", "", "", "", "", 263., 
  "", "", "", 80., 42.59, 3.280815*^6, 68.496, 42.5, 16.569, 10.711, 
  11713.895, 0.2, 329.635, 10.08, 30.2, 47.7, 97.164, 3.5, 77.4, 0.78}, 
 {"BIH", "Europe", "Bosnia and Herzegovina", "2021-03-06", 135513., 0., 
  647.714, 5228., 0., 22.429, 41304.676, 0., 197.425, 1593.506, 0., 6.836, 
  1.43, "", "", "", "", "", "", "", "", "", "", "", "", 3394., 1.034, 0.191, 
  5.2, "tests performed", "", "", "", "", 263., "", "", "", 80., 42.59, 
  3.280815*^6, 68.496, 42.5, 16.569, 10.711, 11713.895, 0.2, 329.635, 10.08, 
  30.2, 47.7, 97.164, 3.5, 77.4, 0.78}, {"BIH", "Europe", 
  "Bosnia and Herzegovina", "2021-03-07", 135513., 0., 647.714, 5228., 0., 
  22.429, 41304.676, 0., 197.425, 1593.506, 0., 6.836, 1.43, "", "", "", "", 
  "", "", "", "", "", "", "", "", 3920., 1.195, 0.165, 6.1, 
  "tests performed", "", "", "", "", 263., "", "", "", 80., 42.59, 
  3.280815*^6, 68.496, 42.5, 16.569, 10.711, 11713.895, 0.2, 329.635, 10.08, 
  30.2, 47.7, 97.164, 3.5, 77.4, 0.78}, {"BIH", "Europe", 
  "Bosnia and Herzegovina", "2021-03-08", 137291., 1778., 901.714, 5297., 
  69., 32.286, 41846.614, 541.939, 274.845, 1614.538, 21.031, 9.841, 1.43, 
  "", "", "", "", "", "", "", "", "", 689431., 210.14, "", 4447., 1.355, 
  0.203, 4.9, "tests performed", "", "", "", "", 263., "", "", "", 80., 
  42.59, 3.280815*^6, 68.496, 42.5, 16.569, 10.711, 11713.895, 0.2, 329.635, 
  10.08, 30.2, 47.7, 97.164, 3.5, 77.4, 0.78}, 
 {"BIH", "Europe", "Bosnia and Herzegovina", "2021-03-09", 138542., 1251., 
  779.143, 5345., 48., 28.571, 42227.922, 381.308, 237.485, 1629.168, 14.631, 
  8.709, 1.41, "", "", "", "", "", "", "", "", 4701., 694132., 211.573, 
  1.433, 5256., 1.602, 0.148, 6.7, "tests performed", "", "", "", "", 263., 
  "", "", "", 80., 42.59, 3.280815*^6, 68.496, 42.5, 16.569, 10.711, 
  11713.895, 0.2, 329.635, 10.08, 30.2, 47.7, 97.164, 3.5, 77.4, 0.78}, 
 {"BIH", "Europe", "Bosnia and Herzegovina", "2021-03-10", 139652., 1110., 
  810., 5382., 37., 29.714, 42566.253, 338.331, 246.89, 1640.446, 11.278, 
  9.057, 1.41, "", "", "", "", "", "", "", "", 4163., 698295., 212.842, 
  1.269, 3465., 1.056, 0.234, 4.3, "tests performed", "", "", "", "", 263., 
  "", "", "", 80., 42.59, 3.280815*^6, 68.496, 42.5, 16.569, 10.711, 
  11713.895, 0.2, 329.635, 10.08, 30.2, 47.7, 97.164, 3.5, 77.4, 0.78}, 
 {"BIH", "Europe", "Bosnia and Herzegovina", "2021-03-11", 140990., 1338., 
  871.143, 5410., 28., 30., 42974.078, 407.825, 265.526, 1648.981, 8.534, 
  9.144, 1.4, "", "", "", "", "", "", "", "", 4625., 702920., 214.252, 1.41, 
  3520., 1.073, 0.247, 4., "tests performed", "", "", "", "", 263., "", "", 
  "", 80., 42.59, 3.280815*^6, 68.496, 42.5, 16.569, 10.711, 11713.895, 0.2, 
  329.635, 10.08, 30.2, 47.7, 97.164, 3.5, 77.4, 0.78}, 
 {"BIH", "Europe", "Bosnia and Herzegovina", "2021-03-12", 142160., 1170., 
  949.571, 5446., 36., 31.143, 43330.697, 356.619, 289.432, 1659.953, 10.973, 
  9.492, 1.39, "", "", "", "", "", "", "", "", 4270., 707190., 215.553, 
  1.302, 3701., 1.128, 0.257, 3.9, "tests performed", "", "", "", "", 263., 
  "", "", "", 80., 42.59, 3.280815*^6, 68.496, 42.5, 16.569, 10.711, 
  11713.895, 0.2, 329.635, 10.08, 30.2, 47.7, 97.164, 3.5, 77.4, 0.78}, 
 {"BIH", "Europe", "Bosnia and Herzegovina", "2021-03-13", 142160., 0., 
  949.571, 5446., 0., 31.143, 43330.697, 0., 289.432, 1659.953, 0., 9.492, 
  1.39, "", "", "", "", "", "", "", "", "", "", "", "", 3782., 1.153, 0.251, 
  4., "tests performed", "", "", "", "", 263., "", "", "", 80., 42.59, 
  3.280815*^6, 68.496, 42.5, 16.569, 10.711, 11713.895, 0.2, 329.635, 10.08, 
  30.2, 47.7, 97.164, 3.5, 77.4, 0.78}, {"BIH", "Europe", 
  "Bosnia and Herzegovina", "2021-03-14", 142160., 0., 949.571, 5446., 0., 
  31.143, 43330.697, 0., 289.432, 1659.953, 0., 9.492, 1.38, "", "", "", "", 
  "", "", "", "", "", "", "", "", 3863., 1.177, 0.246, 4.1, 
  "tests performed", "", "", "", "", 263., "", "", "", 80., 42.59, 
  3.280815*^6, 68.496, 42.5, 16.569, 10.711, 11713.895, 0.2, 329.635, 10.08, 
  30.2, 47.7, 97.164, 3.5, 77.4, 0.78}, {"BIH", "Europe", 
  "Bosnia and Herzegovina", "2021-03-15", 144831., 2671., 1077.143, 5584., 
  138., 41., 44144.824, 814.127, 328.316, 1702.016, 42.063, 12.497, 1.37, "", 
  "", "", "", "", "", "", "", "", 717043., 218.556, "", 3945., 1.202, 0.273, 
  3.7, "tests performed", "", "", "", "", 263., "", "", "", 80., 42.59, 
  3.280815*^6, 68.496, 42.5, 16.569, 10.711, 11713.895, 0.2, 329.635, 10.08, 
  30.2, 47.7, 97.164, 3.5, 77.4, 0.78}, {"BIH", "Europe", 
  "Bosnia and Herzegovina", "2021-03-16", 146437., 1606., 1127.857, 5637., 
  53., 41.714, 44634.336, 489.513, 343.773, 1718.171, 16.155, 12.715, 1.36, 
  "", "", "", "", "", "", "", "", 5403., 722446., 220.203, 1.647, 4045., 
  1.233, 0.279, 3.6, "tests performed", "", "", "", "", 263., "", "", "", 
  80., 42.59, 3.280815*^6, 68.496, 42.5, 16.569, 10.711, 11713.895, 0.2, 
  329.635, 10.08, 30.2, 47.7, 97.164, 3.5, 77.4, 0.78}, 
 {"BIH", "Europe", "Bosnia and Herzegovina", "2021-03-17", 148163., 1726., 
  1215.857, 5672., 35., 41.429, 45160.425, 526.089, 370.596, 1728.839, 
  10.668, 12.628, 1.34, "", "", "", "", "", "", "", "", 5218., 727664., 
  221.794, 1.59, 4196., 1.279, 0.29, 3.5, "tests performed", "", "", "", "", 
  263., "", "", "", 80., 42.59, 3.280815*^6, 68.496, 42.5, 16.569, 10.711, 
  11713.895, 0.2, 329.635, 10.08, 30.2, 47.7, 97.164, 3.5, 77.4, 0.78}, 
 {"BIH", "Europe", "Bosnia and Herzegovina", "2021-03-18", 149891., 1728., 
  1271.571, 5729., 57., 45.571, 45687.123, 526.698, 387.578, 1746.212, 
  17.374, 13.89, 1.33, "", "", "", "", "", "", "", "", 5368., 733032., 
  223.43, 1.636, 4302., 1.311, 0.296, 3.4, "tests performed", "", "", "", "", 
  263., "", "", "", 80., 42.59, 3.280815*^6, 68.496, 42.5, 16.569, 10.711, 
  11713.895, 0.2, 329.635, 10.08, 30.2, 47.7, 97.164, 3.5, 77.4, 0.78}, 
 {"BIH", "Europe", "Bosnia and Herzegovina", "2021-03-19", 151337., 1446., 
  1311., 5773., 44., 46.714, 46127.868, 440.744, 399.596, 1759.624, 13.411, 
  14.239, 1.31, "", "", "", "", "", "", "", "", 3755., 736787., 224.574, 
  1.145, 4228., 1.289, 0.31, 3.2, "tests performed", "", "", "", "", 263., 
  "", "", "", 80., 42.59, 3.280815*^6, 68.496, 42.5, 16.569, 10.711, 
  11713.895, 0.2, 329.635, 10.08, 30.2, 47.7, 97.164, 3.5, 77.4, 0.78}, 
 {"BIH", "Europe", "Bosnia and Herzegovina", "2021-03-20", 151337., 0., 
  1311., 5773., 0., 46.714, 46127.868, 0., 399.596, 1759.624, 0., 14.239, 
  1.3, "", "", "", "", "", "", "", "", "", "", "", "", 4283., 1.305, 0.306, 
  3.3, "tests performed", "", "", "", "", 263., "", "", "", 80., 42.59, 
  3.280815*^6, 68.496, 42.5, 16.569, 10.711, 11713.895, 0.2, 329.635, 10.08, 
  30.2, 47.7, 97.164, 3.5, 77.4, 0.78}, {"BIH", "Europe", 
  "Bosnia and Herzegovina", "2021-03-21", 151337., 0., 1311., 5773., 0., 
  46.714, 46127.868, 0., 399.596, 1759.624, 0., 14.239, 1.28, "", "", "", "", 
  "", "", "", "", "", "", "", "", 4338., 1.322, 0.302, 3.3, 
  "tests performed", "", "", "", "", 263., "", "", "", 80., 42.59, 
  3.280815*^6, 68.496, 42.5, 16.569, 10.711, 11713.895, 0.2, 329.635, 10.08, 
  30.2, 47.7, 97.164, 3.5, 77.4, 0.78}, {"BIH", "Europe", 
  "Bosnia and Herzegovina", "2021-03-22", 154627., 3290., 1399.429, 5938., 
  165., 50.571, 47130.667, 1002.8, 426.549, 1809.916, 50.292, 15.414, 1.27, 
  "", "", "", "", "", "", "", "", "", 747794., 227.929, "", 4393., 1.339, 
  0.319, 3.1, "tests performed", "", "", "", "", 263., "", "", "", 80., 
  42.59, 3.280815*^6, 68.496, 42.5, 16.569, 10.711, 11713.895, 0.2, 329.635, 
  10.08, 30.2, 47.7, 97.164, 3.5, 77.4, 0.78}, 
 {"BIH", "Europe", "Bosnia and Herzegovina", "2021-03-23", 156346., 1719., 
  1415.571, 6005., 67., 52.571, 47654.622, 523.955, 431.469, 1830.338, 
  20.422, 16.024, 1.25, "", "", "", "", "", "", "", "", 5469., 753263., 
  229.596, 1.667, 4402., 1.342, 0.322, 3.1, "tests performed", "", "", "", 
  "", 263., "", "", "", 80., 42.59, 3.280815*^6, 68.496, 42.5, 16.569, 
  10.711, 11713.895, 0.2, 329.635, 10.08, 30.2, 47.7, 97.164, 3.5, 77.4, 
  0.78}, {"BIH", "Europe", "Bosnia and Herzegovina", "2021-03-24", 158198., 
  1852., 1433.571, 6067., 62., 56.429, 48219.116, 564.494, 436.956, 1849.236, 
  18.898, 17.2, 1.24, "", "", "", "", "", "", "", "", 5277., 758540., 
  231.205, 1.608, 4411., 1.344, 0.325, 3.1, "tests performed", "", "", "", 
  "", 263., "", "", "", 80., 42.59, 3.280815*^6, 68.496, 42.5, 16.569, 
  10.711, 11713.895, 0.2, 329.635, 10.08, 30.2, 47.7, 97.164, 3.5, 77.4, 
  0.78}, {"BIH", "Europe", "Bosnia and Herzegovina", "2021-03-25", 160163., 
  1965., 1467.429, 6144., 77., 59.286, 48818.053, 598.937, 447.276, 1872.705, 
  23.47, 18.07, 1.22, "", "", "", "", "", "", "", "", 5659., 764199., 232.93, 
  1.725, 4452., 1.357, 0.33, 3., "tests performed", "", "", "", "", 263., "", 
  "", "", 80., 42.59, 3.280815*^6, 68.496, 42.5, 16.569, 10.711, 11713.895, 
  0.2, 329.635, 10.08, 30.2, 47.7, 97.164, 3.5, 77.4, 0.78}, 
 {"BIH", "Europe", "Bosnia and Herzegovina", "2021-03-26", 162032., 1869., 
  1527.857, 6220., 76., 63.857, 49387.728, 569.676, 465.694, 1895.87, 23.165, 
  19.464, 1.2, "", "", "", "", "", "", "", "", 5207., 769406., 234.517, 
  1.587, 4660., 1.42, 0.328, 3.1, "tests performed", "", "", "", "", 263., 
  "", "", "", 80., 42.59, 3.280815*^6, 68.496, 42.5, 16.569, 10.711, 
  11713.895, 0.2, 329.635, 10.08, 30.2, 47.7, 97.164, 3.5, 77.4, 0.78}, 
 {"BIH", "Europe", "Bosnia and Herzegovina", "2021-03-27", 162032., 0., 
  1527.857, 6220., 0., 63.857, 49387.728, 0., 465.694, 1895.87, 0., 19.464, 
  1.19, "", "", "", "", "", "", "", "", "", "", "", "", 4644., 1.416, 0.329, 
  3., "tests performed", "", "", "", "", 263., "", "", "", 80., 42.59, 
  3.280815*^6, 68.496, 42.5, 16.569, 10.711, 11713.895, 0.2, 329.635, 10.08, 
  30.2, 47.7, 97.164, 3.5, 77.4, 0.78}, {"BIH", "Europe", 
  "Bosnia and Herzegovina", "2021-03-28", 162032., 0., 1527.857, 6220., 0., 
  63.857, 49387.728, 0., 465.694, 1895.87, 0., 19.464, 1.17, "", "", "", "", 
  "", "", "", "", "", "", "", "", 4628., 1.411, 0.33, 3., "tests performed", 
  "", "", "", "", 263., "", "", "", 80., 42.59, 3.280815*^6, 68.496, 42.5, 
  16.569, 10.711, 11713.895, 0.2, 329.635, 10.08, 30.2, 47.7, 97.164, 3.5, 
  77.4, 0.78}, {"BIH", "Europe", "Bosnia and Herzegovina", "2021-03-29", 
  165787., 3755., 1594.286, 6427., 207., 69.857, 50532.261, 1144.533, 
  485.942, 1958.964, 63.094, 21.293, 1.15, "", "", "", "", "", "", "", "", 
  "", 780081., 237.77, "", 4612., 1.406, 0.346, 2.9, "tests performed", "", 
  "", "", "", 263., "", "", "", 80., 42.59, 3.280815*^6, 68.496, 42.5, 
  16.569, 10.711, 11713.895, 0.2, 329.635, 10.08, 30.2, 47.7, 97.164, 3.5, 
  77.4, 0.78}, {"BIH", "Europe", "Bosnia and Herzegovina", "2021-03-30", 
  167654., 1867., 1615.429, 6519., 92., 73.429, 51101.327, 569.066, 492.386, 
  1987.006, 28.042, 22.381, 1.13, "", "", "", "", "", "", "", "", 5398., 
  785479., 239.416, 1.645, 4602., 1.403, 0.351, 2.8, "tests performed", "", 
  "", "", "", 263., "", "", "", 80., 42.59, 3.280815*^6, 68.496, 42.5, 
  16.569, 10.711, 11713.895, 0.2, 329.635, 10.08, 30.2, 47.7, 97.164, 3.5, 
  77.4, 0.78}, {"BIH", "Europe", "Bosnia and Herzegovina", "2021-03-31", 
  169626., 1972., 1632.571, 6599., 80., 76., 51702.397, 601.07, 497.612, 
  2011.39, 24.384, 23.165, 1.11, "", "", "", "", "", "", "", "", 5598., 
  791077., 241.122, 1.706, 4648., 1.417, 0.351, 2.8, "tests performed", "", 
  "", "", "", 263., "", "", "", 80., 42.59, 3.280815*^6, 68.496, 42.5, 
  16.569, 10.711, 11713.895, 0.2, 329.635, 10.08, 30.2, 47.7, 97.164, 3.5, 
  77.4, 0.78}, {"BIH", "Europe", "Bosnia and Herzegovina", "2021-04-01", 
  171324., 1698., 1594.429, 6675., 76., 75.857, 52219.951, 517.554, 485.986, 
  2034.555, 23.165, 23.121, 1.09, "", "", "", "", "", "", "", "", 5371., 
  796448., 242.759, 1.637, 4607., 1.404, 0.346, 2.9, "tests performed", "", 
  "", "", "", 263., "", "", "", 80., 42.59, 3.280815*^6, 68.496, 42.5, 
  16.569, 10.711, 11713.895, 0.2, 329.635, 10.08, 30.2, 47.7, 97.164, 3.5, 
  77.4, 0.78}, {"BIH", "Europe", "Bosnia and Herzegovina", "2021-04-02", 
  173478., 2154., 1635.143, 6763., 88., 77.571, 52876.496, 656.544, 498.395, 
  2061.378, 26.823, 23.644, 1.07, "", "", "", "", "", "", "", "", 5670., 
  802118., 244.487, 1.728, 4673., 1.424, 0.35, 2.9, "tests performed", "", 
  "", "", "", 263., "", "", "", 80., 42.59, 3.280815*^6, 68.496, 42.5, 
  16.569, 10.711, 11713.895, 0.2, 329.635, 10.08, 30.2, 47.7, 97.164, 3.5, 
  77.4, 0.78}, {"BIH", "Europe", "Bosnia and Herzegovina", "2021-04-03", 
  173478., 0., 1635.143, 6763., 0., 77.571, 52876.496, 0., 498.395, 2061.378, 
  0., 23.644, 1.05, "", "", "", "", "", "", "", "", "", "", "", "", 4659., 
  1.42, 0.351, 2.8, "tests performed", "", "", "", "", 263., "", "", "", 80., 
  42.59, 3.280815*^6, 68.496, 42.5, 16.569, 10.711, 11713.895, 0.2, 329.635, 
  10.08, 30.2, 47.7, 97.164, 3.5, 77.4, 0.78}, 
 {"BIH", "Europe", "Bosnia and Herzegovina", "2021-04-04", 173478., 0., 
  1635.143, 6763., 0., 77.571, 52876.496, 0., 498.395, 2061.378, 0., 23.644, 
  1.03, "", "", "", "", "", "", "", "", "", "", "", "", 4646., 1.416, 0.352, 
  2.8, "tests performed", "", "", "", "", 263., "", "", "", 80., 42.59, 
  3.280815*^6, 68.496, 42.5, 16.569, 10.711, 11713.895, 0.2, 329.635, 10.08, 
  30.2, 47.7, 97.164, 3.5, 77.4, 0.78}, {"BIH", "Europe", 
  "Bosnia and Herzegovina", "2021-04-05", 176413., 2935., 1518., 6953., 190., 
  75.143, 53771.09, 894.595, 462.69, 2119.29, 57.912, 22.904, 1.01, "", "", 
  "", "", "", "", "", "", "", 812504., 247.653, "", 4632., 1.412, 0.328, 3.1, 
  "tests performed", "", "", "", "", 263., "", "", "", 80., 42.59, 
  3.280815*^6, 68.496, 42.5, 16.569, 10.711, 11713.895, 0.2, 329.635, 10.08, 
  30.2, 47.7, 97.164, 3.5, 77.4, 0.78}, {"BIH", "Europe", 
  "Bosnia and Herzegovina", "2021-04-06", 177506., 1093., 1407.429, 7052., 
  99., 76.143, 54104.239, 333.149, 428.987, 2149.466, 30.175, 23.209, 0.99, 
  "", "", "", "", "", "", "", "", 5677., 818181., 249.383, 1.73, 4672., 
  1.424, 0.301, 3.3, "tests performed", "", "", "", "", 263., "", "", "", 
  80., 42.59, 3.280815*^6, 68.496, 42.5, 16.569, 10.711, 11713.895, 0.2, 
  329.635, 10.08, 30.2, 47.7, 97.164, 3.5, 77.4, 0.78}, 
 {"BIH", "Europe", "Bosnia and Herzegovina", "2021-04-07", 179248., 1742., 
  1374.571, 7132., 80., 76.143, 54635.205, 530.966, 418.973, 2173.85, 24.384, 
  23.209, 0.98, "", "", "", "", "", "", "", "", 5969., 824150., 251.203, 
  1.819, 4725., 1.44, 0.291, 3.4, "tests performed", "", "", "", "", 263., 
  "", "", "", 80., 42.59, 3.280815*^6, 68.496, 42.5, 16.569, 10.711, 
  11713.895, 0.2, 329.635, 10.08, 30.2, 47.7, 97.164, 3.5, 77.4, 0.78}, 
 {"BIH", "Europe", "Bosnia and Herzegovina", "2021-04-08", 180831., 1583., 
  1358.143, 7216., 84., 77.286, 55117.707, 482.502, 413.965, 2199.453, 
  25.603, 23.557, 0.97, "", "", "", "", "", "", "", "", 5653., 829803., 
  252.926, 1.723, 4765., 1.452, 0.285, 3.5, "tests performed", "", "", "", 
  "", 263., "", "", "", 80., 42.59, 3.280815*^6, 68.496, 42.5, 16.569, 
  10.711, 11713.895, 0.2, 329.635, 10.08, 30.2, 47.7, 97.164, 3.5, 77.4, 
  0.78}, {"BIH", "Europe", "Bosnia and Herzegovina", "2021-04-09", 181927., 
  1096., 1207., 7298., 82., 76.429, 55451.77, 334.063, 367.896, 2224.447, 
  24.994, 23.296, 0.95, "", "", "", "", "", "", "", "", 5675., 835478., 
  254.656, 1.73, 4766., 1.453, 0.253, 3.9, "tests performed", 15000., 15000., 
  "", "", 263., 0.46, 0.46, "", 80., 45.37, 3.280815*^6, 68.496, 42.5, 
  16.569, 10.711, 11713.895, 0.2, 329.635, 10.08, 30.2, 47.7, 97.164, 3.5, 
  77.4, 0.78}, {"BIH", "Europe", "Bosnia and Herzegovina", "2021-04-10", 
  181927., 0., 1207., 7298., 0., 76.429, 55451.77, 0., 367.896, 2224.447, 0., 
  23.296, 0.94, "", "", "", "", "", "", "", "", "", "", "", "", 4798., 1.462, 
  0.252, 4., "tests performed", "", "", "", "", 951., "", "", "", 290., 
  45.37, 3.280815*^6, 68.496, 42.5, 16.569, 10.711, 11713.895, 0.2, 329.635, 
  10.08, 30.2, 47.7, 97.164, 3.5, 77.4, 0.78}, 
 {"BIH", "Europe", "Bosnia and Herzegovina", "2021-04-11", 181927., 0., 
  1207., 7298., 0., 76.429, 55451.77, 0., 367.896, 2224.447, 0., 23.296, 
  0.93, "", "", "", "", "", "", "", "", "", "", "", "", 4830., 1.472, 0.25, 
  4., "tests performed", "", "", "", "", 1640., "", "", "", 500., 45.37, 
  3.280815*^6, 68.496, 42.5, 16.569, 10.711, 11713.895, 0.2, 329.635, 10.08, 
  30.2, 47.7, 97.164, 3.5, 77.4, 0.78}, {"BIH", "Europe", 
  "Bosnia and Herzegovina", "2021-04-12", 184698., 2771., 1183.571, 7487., 
  189., 76.286, 56296.378, 844.607, 360.755, 2282.055, 57.608, 23.252, 0.92, 
  "", "", "", "", "", "", "", "", "", 846536., 258.026, "", 4862., 1.482, 
  0.243, 4.1, "tests performed", "", "", "", "", 2328., "", "", "", 710., 
  45.37, 3.280815*^6, 68.496, 42.5, 16.569, 10.711, 11713.895, 0.2, 329.635, 
  10.08, 30.2, 47.7, 97.164, 3.5, 77.4, 0.78}, 
 {"BIH", "Europe", "Bosnia and Herzegovina", "2021-04-13", 184698., 0., 
  1027.429, 7487., 0., 62.143, 56296.378, 0., 313.163, 2282.055, 0., 18.941, 
  0.9, "", "", "", "", "", "", "", "", 3963., 850499., 259.234, 1.208, 4617., 
  1.407, 0.223, 4.5, "tests performed", "", "", "", "", 3016., "", "", "", 
  919., 45.37, 3.280815*^6, 68.496, 42.5, 16.569, 10.711, 11713.895, 0.2, 
  329.635, 10.08, 30.2, 47.7, 97.164, 3.5, 77.4, 0.78}, 
 {"BIH", "Europe", "Bosnia and Herzegovina", "2021-04-14", 186372., 1674., 
  1017.714, 7642., 155., 72.857, 56806.617, 510.239, 310.202, 2329.299, 
  47.244, 22.207, 0.9, "", "", "", "", "", "", "", "", 4929., 855428., 
  260.736, 1.502, 4468., 1.362, 0.228, 4.4, "tests performed", "", "", "", 
  "", 3705., "", "", "", 1129., 45.37, 3.280815*^6, 68.496, 42.5, 16.569, 
  10.711, 11713.895, 0.2, 329.635, 10.08, 30.2, 47.7, 97.164, 3.5, 77.4, 
  0.78}, {"BIH", "Europe", "Bosnia and Herzegovina", "2021-04-15", 187715., 
  1343., 983.429, 7702., 60., 69.429, 57215.966, 409.35, 299.751, 2347.587, 
  18.288, 21.162, 0.89, "", "", "", "", "", "", "", "", 3540., 858968., 
  261.815, 1.079, 4166., 1.27, 0.236, 4.2, "tests performed", "", "", "", "", 
  4393., "", "", "", 1339., 45.37, 3.280815*^6, 68.496, 42.5, 16.569, 10.711, 
  11713.895, 0.2, 329.635, 10.08, 30.2, 47.7, 97.164, 3.5, 77.4, 0.78}, 
 {"BIH", "Europe", "Bosnia and Herzegovina", "2021-04-16", 188994., 1279., 
  1009.571, 7788., 86., 70., 57605.808, 389.842, 307.72, 2373.8, 26.213, 
  21.336, 0.88, "", "", "", "", "", "", "", "", 3484., 862452., 262.877, 
  1.062, 3853., 1.174, 0.262, 3.8, "tests performed", "", "", "", "", 5081., 
  "", "", "", 1549., 45.37, 3.280815*^6, 68.496, 42.5, 16.569, 10.711, 
  11713.895, 0.2, 329.635, 10.08, 30.2, 47.7, 97.164, 3.5, 77.4, 0.78}, 
 {"BIH", "Europe", "Bosnia and Herzegovina", "2021-04-17", 188994., 0., 
  1009.571, 7788., 0., 70., 57605.808, 0., 307.72, 2373.8, 0., 21.336, 0.87, 
  "", "", "", "", "", "", "", "", "", "", "", "", 3800., 1.158, 0.266, 3.8, 
  "tests performed", "", "", "", "", 5081., "", "", "", 1549., 45.37, 
  3.280815*^6, 68.496, 42.5, 16.569, 10.711, 11713.895, 0.2, 329.635, 10.08, 
  30.2, 47.7, 97.164, 3.5, 77.4, 0.78}, {"BIH", "Europe", 
  "Bosnia and Herzegovina", "2021-04-18", 188994., 0., 1009.571, 7788., 0., 
  70., 57605.808, 0., 307.72, 2373.8, 0., 21.336, 0.86, "", "", "", "", "", 
  "", "", "", "", "", "", "", 3746., 1.142, 0.27, 3.7, "tests performed", "", 
  "", "", "", 5081., "", "", "", 1549., 45.37, 3.280815*^6, 68.496, 42.5, 
  16.569, 10.711, 11713.895, 0.2, 329.635, 10.08, 30.2, 47.7, 97.164, 3.5, 
  77.4, 0.78}, {"BIH", "Europe", "Bosnia and Herzegovina", "2021-04-19", 
  191154., 2160., 922.286, 7938., 150., 64.429, 58264.181, 658.373, 281.115, 
  2419.521, 45.72, 19.638, 0.85, "", "", "", "", "", "", "", "", "", 872381., 
  265.904, "", 3692., 1.125, 0.25, 4., "tests performed", "", "", "", "", 
  5081., "", "", "", 1549., 45.37, 3.280815*^6, 68.496, 42.5, 16.569, 10.711, 
  11713.895, 0.2, 329.635, 10.08, 30.2, 47.7, 97.164, 3.5, 77.4, 0.78}, 
 {"BIH", "Europe", "Bosnia and Herzegovina", "2021-04-20", 191876., 722., 
  1025.429, 8025., 87., 76.857, 58484.249, 220.067, 312.553, 2446.039, 
  26.518, 23.426, 0.83, "", "", "", "", "", "", "", "", 3925., 876306., 
  267.1, 1.196, 3687., 1.124, 0.278, 3.6, "tests performed", "", "", "", "", 
  5081., "", "", "", 1549., 45.37, 3.280815*^6, 68.496, 42.5, 16.569, 10.711, 
  11713.895, 0.2, 329.635, 10.08, 30.2, 47.7, 97.164, 3.5, 77.4, 0.78}, 
 {"BIH", "Europe", "Bosnia and Herzegovina", "2021-04-21", 193115., 1239., 
  963.286, 8082., 57., 62.857, 58861.899, 377.65, 293.612, 2463.412, 17.374, 
  19.159, 0.82, "", "", "", "", "", "", "", "", 4361., 880667., 268.429, 
  1.329, 3606., 1.099, 0.267, 3.7, "tests performed", "", "", "", "", 5081., 
  "", "", "", 1549., 45.37, 3.280815*^6, 68.496, 42.5, 16.569, 10.711, 
  11713.895, 0.2, 329.635, 10.08, 30.2, 47.7, 97.164, 3.5, 77.4, 0.78}, 
 {"BIH", "Europe", "Bosnia and Herzegovina", "2021-04-22", 194371., 1256., 
  950.857, 8164., 82., 66., 59244.73, 382.832, 289.823, 2488.406, 24.994, 
  20.117, 0.81, "", "", "", "", "", "", "", "", 3447., 884114., 269.48, 
  1.051, 3592., 1.095, 0.265, 3.8, "tests performed", "", "", "", "", 5081., 
  "", "", "", 1549., 45.37, 3.280815*^6, 68.496, 42.5, 16.569, 10.711, 
  11713.895, 0.2, 329.635, 10.08, 30.2, 47.7, 97.164, 3.5, 77.4, 0.78}, 
 {"BIH", "Europe", "Bosnia and Herzegovina", "2021-04-23", 194733., 362., 
  819.857, 8203., 39., 59.286, 59355.069, 110.338, 249.894, 2500.293, 11.887, 
  18.07, 0.79, "", "", "", "", "", "", "", "", 3392., 887506., 270.514, 
  1.034, 3579., 1.091, 0.229, 4.4, "tests performed", "", "", "", "", 5081., 
  "", "", "", 1549., 45.37, 3.280815*^6, 68.496, 42.5, 16.569, 10.711, 
  11713.895, 0.2, 329.635, 10.08, 30.2, 47.7, 97.164, 3.5, 77.4, 0.78}, 
 {"BIH", "Europe", "Bosnia and Herzegovina", "2021-04-24", 194733., 0., 
  819.857, 8203., 0., 59.286, 59355.069, 0., 249.894, 2500.293, 0., 18.07, 
  0.78, "", "", "", "", "", "", "", "", "", "", "", "", 3430., 1.045, 0.239, 
  4.2, "tests performed", "", "", "", "", 5081., "", "", "", 1549., 45.37, 
  3.280815*^6, 68.496, 42.5, 16.569, 10.711, 11713.895, 0.2, 329.635, 10.08, 
  30.2, 47.7, 97.164, 3.5, 77.4, 0.78}, {"BIH", "Europe", 
  "Bosnia and Herzegovina", "2021-04-25", 194733., 0., 819.857, 8203., 0., 
  59.286, 59355.069, 0., 249.894, 2500.293, 0., 18.07, 0.77, "", "", "", "", 
  "", "", "", "", "", "", "", "", 3281., 1., 0.25, 4., "tests performed", "", 
  "", "", "", 5081., "", "", "", 1549., 45.37, 3.280815*^6, 68.496, 42.5, 
  16.569, 10.711, 11713.895, 0.2, 329.635, 10.08, 30.2, 47.7, 97.164, 3.5, 
  77.4, 0.78}, {"BIH", "Europe", "Bosnia and Herzegovina", "2021-04-26", 
  195971., 1238., 688.143, 8350., 147., 58.857, 59732.414, 377.345, 209.748, 
  2545.099, 44.806, 17.94, 0.75, "", "", "", "", "", "", "", "", "", 894305., 
  272.586, "", 3132., 0.955, 0.22, 4.6, "tests performed", "", 63376., "", 
  "", 5081., "", 1.93, "", 1549., 45.37, 3.280815*^6, 68.496, 42.5, 16.569, 
  10.711, 11713.895, 0.2, 329.635, 10.08, 30.2, 47.7, 97.164, 3.5, 77.4, 
  0.78}, {"BIH", "Europe", "Bosnia and Herzegovina", "2021-04-27", 196732., 
  761., 693.714, 8418., 68., 56.143, 59964.369, 231.955, 211.446, 2565.826, 
  20.727, 17.112, 0.74, "", "", "", "", "", "", "", "", 3350., 897655., 
  273.607, 1.021, 3050., 0.93, 0.227, 4.4, "tests performed", 106464., 
  83260., 23204., "", 5081., 3.25, 2.54, 0.71, 1549., 45.37, 3.280815*^6, 
  68.496, 42.5, 16.569, 10.711, 11713.895, 0.2, 329.635, 10.08, 30.2, 47.7, 
  97.164, 3.5, 77.4, 0.78}, {"BIH", "Europe", "Bosnia and Herzegovina", 
  "2021-04-28", 197378., 646., 609., 8464., 46., 54.571, 60161.271, 196.902, 
  185.625, 2579.847, 14.021, 16.633, 0.73, "", "", "", "", "", "", "", "", 
  3119., 900774., 274.558, 0.951, 2872., 0.875, 0.212, 4.7, 
  "tests performed", "", "", "", "", 4563., "", "", "", 1391., 45.37, 
  3.280815*^6, 68.496, 42.5, 16.569, 10.711, 11713.895, 0.2, 329.635, 10.08, 
  30.2, 47.7, 97.164, 3.5, 77.4, 0.78}, {"BIH", "Europe", 
  "Bosnia and Herzegovina", "2021-04-29", 197866., 488., 499.286, 8512., 48., 
  49.714, 60310.014, 148.744, 152.183, 2594.477, 14.631, 15.153, 0.72, "", 
  "", "", "", "", "", "", "", 3168., 903942., 275.524, 0.966, 2833., 0.864, 
  0.176, 5.7, "tests performed", "", "", "", "", 4045., "", "", "", 1233., 
  45.37, 3.280815*^6, 68.496, 42.5, 16.569, 10.711, 11713.895, 0.2, 329.635, 
  10.08, 30.2, 47.7, 97.164, 3.5, 77.4, 0.78}, 
 {"BIH", "Europe", "Bosnia and Herzegovina", "2021-04-30", 198461., 595., 
  532.571, 8551., 39., 49.714, 60491.372, 181.357, 162.329, 2606.365, 11.887, 
  15.153, 0.71, "", "", "", "", "", "", "", "", 3112., 907054., 276.472, 
  0.949, 2793., 0.851, 0.191, 5.2, "tests performed", "", "", "", "", 3526., 
  "", "", "", 1075., 45.37, 3.280815*^6, 68.496, 42.5, 16.569, 10.711, 
  11713.895, 0.2, 329.635, 10.08, 30.2, 47.7, 97.164, 3.5, 77.4, 0.78}, 
 {"BIH", "Europe", "Bosnia and Herzegovina", "2021-05-01", 198461., 0., 
  532.571, 8551., 0., 49.714, 60491.372, 0., 162.329, 2606.365, 0., 15.153, 
  0.71, "", "", "", "", "", "", "", "", "", "", "", "", 2697., 0.822, 0.197, 
  5.1, "tests performed", "", "", "", "", 3008., "", "", "", 917., 45.37, 
  3.280815*^6, 68.496, 42.5, 16.569, 10.711, 11713.895, 0.2, 329.635, 10.08, 
  30.2, 47.7, 97.164, 3.5, 77.4, 0.78}, {"BIH", "Europe", 
  "Bosnia and Herzegovina", "2021-05-02", 198461., 0., 532.571, 8551., 0., 
  49.714, 60491.372, 0., 162.329, 2606.365, 0., 15.153, 0.7, "", "", "", "", 
  "", "", "", "", "", "", "", "", 2601., 0.793, 0.205, 4.9, 
  "tests performed", "", "", "", "", 2489., "", "", "", 759., 45.37, 
  3.280815*^6, 68.496, 42.5, 16.569, 10.711, 11713.895, 0.2, 329.635, 10.08, 
  30.2, 47.7, 97.164, 3.5, 77.4, 0.78}, {"BIH", "Europe", 
  "Bosnia and Herzegovina", "2021-05-03", 198461., 0., 355.714, 8551., 0., 
  28.714, 60491.372, 0., 108.423, 2606.365, 0., 8.752, 0.69, "", "", "", "", 
  "", "", "", "", "", "", "", "", 2505., 0.764, 0.142, 7., "tests performed", 
  "", "", "", "", 1971., "", "", "", 601., 45.37, 3.280815*^6, 68.496, 42.5, 
  16.569, 10.711, 11713.895, 0.2, 329.635, 10.08, 30.2, 47.7, 97.164, 3.5, 
  77.4, 0.78}, {"BIH", "Europe", "Bosnia and Herzegovina", "2021-05-04", 
  199463., 1002., 390.143, 8713., 162., 42.143, 60796.784, 305.412, 118.916, 
  2655.743, 49.378, 12.845, 0.69, "", "", "", "", "", "", "", "", "", 
  913433., 278.416, "", 2254., 0.687, 0.173, 5.8, "tests performed", "", "", 
  "", "", 1452., "", "", "", 443., 45.37, 3.280815*^6, 68.496, 42.5, 16.569, 
  10.711, 11713.895, 0.2, 329.635, 10.08, 30.2, 47.7, 97.164, 3.5, 77.4, 
  0.78}, {"BIH", "Europe", "Bosnia and Herzegovina", "2021-05-05", 199882., 
  419., 357.714, 8736., 23., 38.857, 60924.496, 127.712, 109.032, 2662.753, 
  7.01, 11.844, 0.69, "", "", "", "", "", "", "", "", 3446., 916879., 
  279.467, 1.05, 2301., 0.701, 0.155, 6.4, "tests performed", "", "", "", "", 
  1452., "", "", "", 443., 45.37, 3.280815*^6, 68.496, 42.5, 16.569, 10.711, 
  11713.895, 0.2, 329.635, 10.08, 30.2, 47.7, 97.164, 3.5, 77.4, 0.78}, 
 {"BIH", "Europe", "Bosnia and Herzegovina", "2021-05-06", 200353., 471., 
  355.286, 8762., 26., 35.714, 61068.058, 143.562, 108.292, 2670.678, 7.925, 
  10.886, 0.69, "", "", "", "", "", "", "", "", 3128., 920007., 280.42, 
  0.953, 2295., 0.7, 0.155, 6.5, "tests performed", "", "", "", "", 1452., 
  "", "", "", 443., 45.37, 3.280815*^6, 68.496, 42.5, 16.569, 10.711, 
  11713.895, 0.2, 329.635, 10.08, 30.2, 47.7, 97.164, 3.5, 77.4, 0.78}, 
 {"BIH", "Europe", "Bosnia and Herzegovina", "2021-05-07", 200693., 340., 
  318.857, 8790., 28., 34.143, 61171.691, 103.633, 97.188, 2679.212, 8.534, 
  10.407, 0.68, "", "", "", "", "", "", "", "", 2561., 922568., 281.201, 
  0.781, 2216., 0.675, 0.144, 6.9, "tests performed", "", "", "", "", 1452., 
  "", "", "", 443., 45.37, 3.280815*^6, 68.496, 42.5, 16.569, 10.711, 
  11713.895, 0.2, 329.635, 10.08, 30.2, 47.7, 97.164, 3.5, 77.4, 0.78}, 
 {"BIH", "Europe", "Bosnia and Herzegovina", "2021-05-08", 200693., 0., 
  318.857, 8790., 0., 34.143, 61171.691, 0., 97.188, 2679.212, 0., 10.407, 
  0.67, "", "", "", "", "", "", "", "", "", "", "", "", 2300., 0.701, 0.139, 
  7.2, "tests performed", "", "", "", "", 1452., "", "", "", 443., 45.37, 
  3.280815*^6, 68.496, 42.5, 16.569, 10.711, 11713.895, 0.2, 329.635, 10.08, 
  30.2, 47.7, 97.164, 3.5, 77.4, 0.78}, {"BIH", "Europe", 
  "Bosnia and Herzegovina", "2021-05-09", 200693., 0., 318.857, 8790., 0., 
  34.143, 61171.691, 0., 97.188, 2679.212, 0., 10.407, 0.67, "", "", "", "", 
  "", "", "", "", "", "", "", "", 2385., 0.727, 0.134, 7.5, 
  "tests performed", "", "", "", "", 1452., "", "", "", 443., 45.37, 
  3.280815*^6, 68.496, 42.5, 16.569, 10.711, 11713.895, 0.2, 329.635, 10.08, 
  30.2, 47.7, 97.164, 3.5, 77.4, 0.78}, {"BIH", "Europe", 
  "Bosnia and Herzegovina", "2021-05-10", 201217., 524., 393.714, 8862., 72., 
  44.429, 61331.407, 159.716, 120.005, 2701.158, 21.946, 13.542, 0.66, "", 
  "", "", "", "", "", "", "", "", 929119., 283.198, "", 2469., 0.753, 0.159, 
  6.3, "tests performed", "", "", "", "", 1452., "", "", "", 443., 45.37, 
  3.280815*^6, 68.496, 42.5, 16.569, 10.711, 11713.895, 0.2, 329.635, 10.08, 
  30.2, 47.7, 97.164, 3.5, 77.4, 0.78}, {"BIH", "Europe", 
  "Bosnia and Herzegovina", "2021-05-11", 201512., 295., 292.714, 8912., 50., 
  28.429, 61421.324, 89.917, 89.22, 2716.398, 15.24, 8.665, 0.65, "", "", "", 
  "", "", "", "", "", 2914., 932033., 284.086, 0.888, 2657., 0.81, 0.11, 9.1, 
  "tests performed", "", "", "", "", 1452., "", "", "", 443., 45.37, 
  3.280815*^6, 68.496, 42.5, 16.569, 10.711, 11713.895, 0.2, 329.635, 10.08, 
  30.2, 47.7, 97.164, 3.5, 77.4, 0.78}, {"BIH", "Europe", 
  "Bosnia and Herzegovina", "2021-05-12", 201796., 284., 273.429, 8943., 31., 
  29.571, 61507.888, 86.564, 83.342, 2725.847, 9.449, 9.013, 0.65, "", "", 
  "", "", "", "", "", "", 2427., 934460., 284.826, 0.74, 2512., 0.766, 0.109, 
  9.2, "tests performed", "", "", "", "", 1452., "", "", "", 443., 45.37, 
  3.280815*^6, 68.496, 42.5, 16.569, 10.711, 11713.895, 0.2, 329.635, 10.08, 
  30.2, 47.7, 97.164, 3.5, 77.4, 0.78}, {"BIH", "Europe", 
  "Bosnia and Herzegovina", "2021-05-13", 202003., 207., 235.714, 8958., 15., 
  28., 61570.982, 63.094, 71.846, 2730.419, 4.572, 8.534, 0.64, "", "", "", 
  "", "", "", "", "", 1799., 936259., 285.374, 0.548, 2322., 0.708, 0.102, 
  9.9, "tests performed", "", "", "", "", 1452., "", "", "", 443., 45.37, 
  3.280815*^6, 68.496, 42.5, 16.569, 10.711, 11713.895, 0.2, 329.635, 10.08, 
  30.2, 47.7, 97.164, 3.5, 77.4, 0.78}, {"BIH", "Europe", 
  "Bosnia and Herzegovina", "2021-05-14", 202143., 140., 207.143, 8981., 23., 
  27.286, 61613.654, 42.672, 63.138, 2737.43, 7.01, 8.317, 0.64, "", "", "", 
  "", "", "", "", "", 1705., 937964., 285.894, 0.52, 2199., 0.67, 0.094, 
  10.6, "tests performed", "", "", "", "", 1452., "", "", "", 443., 42.59, 
  3.280815*^6, 68.496, 42.5, 16.569, 10.711, 11713.895, 0.2, 329.635, 10.08, 
  30.2, 47.7, 97.164, 3.5, 77.4, 0.78}, {"BIH", "Europe", 
  "Bosnia and Herzegovina", "2021-05-15", 202143., 0., 207.143, 8981., 0., 
  27.286, 61613.654, 0., 63.138, 2737.43, 0., 8.317, 0.64, "", "", "", "", 
  "", "", "", "", "", "", "", "", 2249., 0.686, 0.092, 10.9, 
  "tests performed", "", "", "", "", 1452., "", "", "", 443., 42.59, 
  3.280815*^6, 68.496, 42.5, 16.569, 10.711, 11713.895, 0.2, 329.635, 10.08, 
  30.2, 47.7, 97.164, 3.5, 77.4, 0.78}, {"BIH", "Europe", 
  "Bosnia and Herzegovina", "2021-05-16", 202143., 0., 207.143, 8981., 0., 
  27.286, 61613.654, 0., 63.138, 2737.43, 0., 8.317, 0.64, "", "", "", "", 
  "", "", "", "", "", "", "", "", 2299., 0.701, 0.09, 11.1, 
  "tests performed", "", "", "", "", 1452., "", "", "", 443., 42.59, 
  3.280815*^6, 68.496, 42.5, 16.569, 10.711, 11713.895, 0.2, 329.635, 10.08, 
  30.2, 47.7, 97.164, 3.5, 77.4, 0.78}, {"BIH", "Europe", 
  "Bosnia and Herzegovina", "2021-05-17", 202490., 347., 181.857, 9051., 70., 
  27., 61719.42, 105.766, 55.43, 2758.766, 21.336, 8.23, 0.64, "", "", "", 
  "", "", "", "", "", "", 945559., 288.209, "", 2349., 0.716, 0.077, 12.9, 
  "tests performed", "", "", "", "", 1452., "", "", "", 443., 42.59, 
  3.280815*^6, 68.496, 42.5, 16.569, 10.711, 11713.895, 0.2, 329.635, 10.08, 
  30.2, 47.7, 97.164, 3.5, 77.4, 0.78}, {"BIH", "Europe", 
  "Bosnia and Herzegovina", "2021-05-18", 202675., 185., 166.143, 9070., 19., 
  22.571, 61775.809, 56.388, 50.641, 2764.557, 5.791, 6.88, 0.64, "", "", "", 
  "", "", "", "", "", 3873., 949432., 289.389, 1.18, 2486., 0.758, 0.067, 
  15., "tests performed", 136965., 102803., 34162., "", 1452., 4.17, 3.13, 
  1.04, 443., 42.59, 3.280815*^6, 68.496, 42.5, 16.569, 10.711, 11713.895, 
  0.2, 329.635, 10.08, 30.2, 47.7, 97.164, 3.5, 77.4, 0.78}, 
 {"BIH", "Europe", "Bosnia and Herzegovina", "2021-05-19", 202847., 172., 
  150.143, 9086., 16., 20.429, 61828.235, 52.426, 45.764, 2769.434, 4.877, 
  6.227, 0.64, "", "", "", "", "", "", "", "", 2687., 952119., 290.208, 
  0.819, 2523., 0.769, 0.06, 16.8, "tests performed", "", "", "", "", 3199., 
  "", "", "", 975., 42.59, 3.280815*^6, 68.496, 42.5, 16.569, 10.711, 
  11713.895, 0.2, 329.635, 10.08, 30.2, 47.7, 97.164, 3.5, 77.4, 0.78}, 
 {"BIH", "Europe", "Bosnia and Herzegovina", "2021-05-20", 203018., 171., 
  145., 9096., 10., 19.714, 61880.356, 52.121, 44.196, 2772.482, 3.048, 
  6.009, 0.64, "", "", "", "", "", "", "", "", 2121., 954240., 290.855, 
  0.646, 2569., 0.783, 0.056, 17.7, "tests performed", "", "", "", "", 4945., 
  "", "", "", 1507., 42.59, 3.280815*^6, 68.496, 42.5, 16.569, 10.711, 
  11713.895, 0.2, 329.635, 10.08, 30.2, 47.7, 97.164, 3.5, 77.4, 0.78}, 
 {"BIH", "Europe", "Bosnia and Herzegovina", "2021-05-21", 203150., 132., 
  143.857, 9108., 12., 18.143, 61920.59, 40.234, 43.848, 2776.139, 3.658, 
  5.53, 0.64, "", "", "", "", "", "", "", "", 2296., 956536., 291.554, 0.7, 
  2653., 0.809, 0.054, 18.4, "tests performed", "", "", "", "", 6692., "", 
  "", "", 2040., 42.59, 3.280815*^6, 68.496, 42.5, 16.569, 10.711, 11713.895, 
  0.2, 329.635, 10.08, 30.2, 47.7, 97.164, 3.5, 77.4, 0.78}, 
 {"BIH", "Europe", "Bosnia and Herzegovina", "2021-05-22", 203150., 0., 
  143.857, 9108., 0., 18.143, 61920.59, 0., 43.848, 2776.139, 0., 5.53, 0.64, 
  "", "", "", "", "", "", "", "", "", "", "", "", 2577., 0.785, 0.056, 17.9, 
  "tests performed", "", "", "", "", 8438., "", "", "", 2572., 42.59, 
  3.280815*^6, 68.496, 42.5, 16.569, 10.711, 11713.895, 0.2, 329.635, 10.08, 
  30.2, 47.7, 97.164, 3.5, 77.4, 0.78}, {"BIH", "Europe", 
  "Bosnia and Herzegovina", "2021-05-23", 203150., 0., 143.857, 9108., 0., 
  18.143, 61920.59, 0., 43.848, 2776.139, 0., 5.53, 0.64, "", "", "", "", "", 
  "", "", "", "", "", "", "", 2501., 0.762, 0.058, 17.4, "tests performed", 
  "", "", "", "", 10184., "", "", "", 3104., 42.59, 3.280815*^6, 68.496, 
  42.5, 16.569, 10.711, 11713.895, 0.2, 329.635, 10.08, 30.2, 47.7, 97.164, 
  3.5, 77.4, 0.78}, {"BIH", "Europe", "Bosnia and Herzegovina", "2021-05-24", 
  203391., 241., 128.714, 9150., 42., 14.143, 61994.047, 73.457, 39.232, 
  2788.941, 12.802, 4.311, 0.64, "", "", "", "", "", "", "", "", "", 962537., 
  293.384, "", 2425., 0.739, 0.053, 18.8, "tests performed", "", "", "", "", 
  11931., "", "", "", 3637., 42.59, 3.280815*^6, 68.496, 42.5, 16.569, 
  10.711, 11713.895, 0.2, 329.635, 10.08, 30.2, 47.7, 97.164, 3.5, 77.4, 
  0.78}, {"BIH", "Europe", "Bosnia and Herzegovina", "2021-05-25", 203513., 
  122., 119.714, 9168., 18., 14., 62031.233, 37.186, 36.489, 2794.428, 5.486, 
  4.267, 0.64, "", "", "", "", "", "", "", "", 2771., 965308., 294.228, 
  0.845, 2268., 0.691, 0.053, 18.9, "tests performed", 232706., 188848., 
  43858., "", 13677., 7.09, 5.76, 1.34, 4169., 42.59, 3.280815*^6, 68.496, 
  42.5, 16.569, 10.711, 11713.895, 0.2, 329.635, 10.08, 30.2, 47.7, 97.164, 
  3.5, 77.4, 0.78}, {"BIH", "Europe", "Bosnia and Herzegovina", "2021-05-26", 
  203658., 145., 115.857, 9184., 16., 14., 62075.429, 44.196, 35.314, 
  2799.304, 4.877, 4.267, 0.64, "", "", "", "", "", "", "", "", 2768., 
  968076., 295.072, 0.844, 2280., 0.695, 0.051, 19.7, "tests performed", "", 
  "", "", "", "", "", "", "", "", 42.59, 3.280815*^6, 68.496, 42.5, 16.569, 
  10.711, 11713.895, 0.2, 329.635, 10.08, 30.2, 47.7, 97.164, 3.5, 77.4, 
  0.78}, {"BIH", "Europe", "Bosnia and Herzegovina", "2021-05-27", 203762., 
  104., 106.286, 9194., 10., 14., 62107.129, 31.699, 32.396, 2802.352, 3.048, 
  4.267, 0.64, "", "", "", "", "", "", "", "", 2261., 970337., 295.761, 
  0.689, 2300., 0.701, 0.046, 21.6, "tests performed", "", "", "", "", "", 
  "", "", "", "", 37.04, 3.280815*^6, 68.496, 42.5, 16.569, 10.711, 
  11713.895, 0.2, 329.635, 10.08, 30.2, 47.7, 97.164, 3.5, 77.4, 0.78}, 
 {"BIH", "Europe", "Bosnia and Herzegovina", "2021-05-28", 203839., 77., 
  98.429, 9211., 17., 14.714, 62130.599, 23.47, 30.001, 2807.534, 5.182, 
  4.485, 0.64, "", "", "", "", "", "", "", "", 2253., 972590., 296.448, 
  0.687, 2293., 0.699, 0.043, 23.3, "tests performed", "", "", "", "", "", 
  "", "", "", "", 37.04, 3.280815*^6, 68.496, 42.5, 16.569, 10.711, 
  11713.895, 0.2, 329.635, 10.08, 30.2, 47.7, 97.164, 3.5, 77.4, 0.78}, 
 {"BIH", "Europe", "Bosnia and Herzegovina", "2021-05-29", 203839., 0., 
  98.429, 9211., 0., 14.714, 62130.599, 0., 30.001, 2807.534, 0., 4.485, 
  0.64, "", "", "", "", "", "", "", "", "", "", "", "", 2259., 0.689, 0.044, 
  23., "tests performed", "", "", "", "", "", "", "", "", "", 37.04, 
  3.280815*^6, 68.496, 42.5, 16.569, 10.711, 11713.895, 0.2, 329.635, 10.08, 
  30.2, 47.7, 97.164, 3.5, 77.4, 0.78}, {"BIH", "Europe", 
  "Bosnia and Herzegovina", "2021-05-30", 203839., 0., 98.429, 9211., 0., 
  14.714, 62130.599, 0., 30.001, 2807.534, 0., 4.485, 0.64, "", "", "", "", 
  "", "", "", "", "", "", "", "", 2224., 0.678, 0.044, 22.6, 
  "tests performed", "", "", "", "", "", "", "", "", "", 37.04, 3.280815*^6, 
  68.496, 42.5, 16.569, 10.711, 11713.895, 0.2, 329.635, 10.08, 30.2, 47.7, 
  97.164, 3.5, 77.4, 0.78}, {"BIH", "Europe", "Bosnia and Herzegovina", 
  "2021-05-31", 204012., 173., 88.714, 9253., 42., 14.714, 62183.329, 52.731, 
  27.04, 2820.336, 12.802, 4.485, 0.64, "", "", "", "", "", "", "", "", "", 
  977858., 298.053, "", 2189., 0.667, 0.041, 24.7, "tests performed", "", "", 
  "", "", "", "", "", "", "", 37.04, 3.280815*^6, 68.496, 42.5, 16.569, 
  10.711, 11713.895, 0.2, 329.635, 10.08, 30.2, 47.7, 97.164, 3.5, 77.4, 
  0.78}, {"BIH", "Europe", "Bosnia and Herzegovina", "2021-06-01", 204093., 
  81., 82.857, 9270., 17., 14.571, 62208.018, 24.689, 25.255, 2825.517, 
  5.182, 4.441, 0.64, "", "", "", "", "", "", "", "", 2670., 980528., 
  298.867, 0.814, 2174., 0.663, 0.038, 26.2, "tests performed", "", "", "", 
  "", "", "", "", "", "", 37.04, 3.280815*^6, 68.496, 42.5, 16.569, 10.711, 
  11713.895, 0.2, 329.635, 10.08, 30.2, 47.7, 97.164, 3.5, 77.4, 0.78}, 
 {"BIH", "Europe", "Bosnia and Herzegovina", "2021-06-02", 204172., 79., 
  73.429, 9303., 33., 17., 62232.098, 24.079, 22.381, 2835.576, 10.058, 
  5.182, 0.64, "", "", "", "", "", "", "", "", 1926., 982454., 299.454, 
  0.587, 2054., 0.626, 0.036, 28., "tests performed", "", "", "", "", "", "", 
  "", "", "", 37.04, 3.280815*^6, 68.496, 42.5, 16.569, 10.711, 11713.895, 
  0.2, 329.635, 10.08, 30.2, 47.7, 97.164, 3.5, 77.4, 0.78}, 
 {"BIH", "Europe", "Bosnia and Herzegovina", "2021-06-03", 204252., 80., 70., 
  9332., 29., 19.714, 62256.482, 24.384, 21.336, 2844.415, 8.839, 6.009, 
  0.64, "", "", "", "", "", "", "", "", 2252., 984706., 300.141, 0.686, 
  2053., 0.626, 0.034, 29.3, "tests performed", "", "", "", "", "", "", "", 
  "", "", 37.04, 3.280815*^6, 68.496, 42.5, 16.569, 10.711, 11713.895, 0.2, 
  329.635, 10.08, 30.2, 47.7, 97.164, 3.5, 77.4, 0.78}, 
 {"BIH", "Europe", "Bosnia and Herzegovina", "2021-06-04", 204304., 52., 
  66.429, 9374., 42., 23.286, 62272.332, 15.85, 20.248, 2857.217, 12.802, 
  7.098, 0.64, "", "", "", "", "", "", "", "", 1872., 986578., 300.711, 
  0.571, 1998., 0.609, 0.033, 30.1, "tests performed", "", "", "", "", "", 
  "", "", "", "", "", 3.280815*^6, 68.496, 42.5, 16.569, 10.711, 11713.895, 
  0.2, 329.635, 10.08, 30.2, 47.7, 97.164, 3.5, 77.4, 0.78}, 
 {"BIH", "Europe", "Bosnia and Herzegovina", "2021-06-05", 204304., 0., 
  66.429, 9374., 0., 23.286, 62272.332, 0., 20.248, 2857.217, 0., 7.098, 
  0.64, "", "", "", "", "", "", "", "", "", "", "", "", 2028., 0.618, 0.033, 
  30.5, "tests performed", "", "", "", "", "", "", "", "", "", "", 
  3.280815*^6, 68.496, 42.5, 16.569, 10.711, 11713.895, 0.2, 329.635, 10.08, 
  30.2, 47.7, 97.164, 3.5, 77.4, 0.78}, {"BIH", "Europe", 
  "Bosnia and Herzegovina", "2021-06-06", 204304., 0., 66.429, 9374., 0., 
  23.286, 62272.332, 0., 20.248, 2857.217, 0., 7.098, 0.64, "", "", "", "", 
  "", "", "", "", "", "", "", "", 2058., 0.627, 0.032, 31., 
  "tests performed", "", "", "", "", "", "", "", "", "", "", 3.280815*^6, 
  68.496, 42.5, 16.569, 10.711, 11713.895, 0.2, 329.635, 10.08, 30.2, 47.7, 
  97.164, 3.5, 77.4, 0.78}, {"BIH", "Europe", "Bosnia and Herzegovina", 
  "2021-06-07", 204410., 106., 56.857, 9411., 37., 22.571, 62304.641, 32.309, 
  17.33, 2868.495, 11.278, 6.88, "", "", "", "", "", "", "", "", "", "", 
  992476., 302.509, "", 2088., 0.636, 0.027, 36.7, "tests performed", "", "", 
  "", "", "", "", "", "", "", "", 3.280815*^6, 68.496, 42.5, 16.569, 10.711, 
  11713.895, 0.2, 329.635, 10.08, 30.2, 47.7, 97.164, 3.5, 77.4, 0.78}, 
 {"BWA", "Africa", "Botswana", "2020-03-30", 3., 3., "", "", "", "", 1.276, 
  1.276, "", "", "", "", "", "", "", "", "", "", "", "", "", "", "", "", "", 
  "", "", "", "", "", "", "", "", "", "", "", "", "", "", 61.11, 2.351625*^6, 
  4.044, 25.8, 3.941, 2.242, 15807.374, "", 237.372, 4.81, 5.7, 34.4, "", 
  1.8, 69.59, 0.735}, {"BWA", "Africa", "Botswana", "2020-03-31", 4., 1., "", 
  1., 1., "", 1.701, 0.425, "", 0.425, 0.425, "", "", "", "", "", "", "", "", 
  "", "", "", "", "", "", "", "", "", "", "", "", "", "", "", "", "", "", "", 
  "", 61.11, 2.351625*^6, 4.044, 25.8, 3.941, 2.242, 15807.374, "", 237.372, 
  4.81, 5.7, 34.4, "", 1.8, 69.59, 0.735}, {"BWA", "Africa", "Botswana", 
  "2020-04-01", 4., 0., "", 1., 0., "", 1.701, 0., "", 0.425, 0., "", "", "", 
  "", "", "", "", "", "", "", "", "", "", "", "", "", "", "", "", "", "", "", 
  "", "", "", "", "", "", 61.11, 2.351625*^6, 4.044, 25.8, 3.941, 2.242, 
  15807.374, "", 237.372, 4.81, 5.7, 34.4, "", 1.8, 69.59, 0.735}, 
 {"BWA", "Africa", "Botswana", "2020-04-02", 4., 0., "", 1., 0., "", 1.701, 
  0., "", 0.425, 0., "", "", "", "", "", "", "", "", "", "", "", "", "", "", 
  "", "", "", "", "", "", "", "", "", "", "", "", "", "", 86.11, 2.351625*^6, 
  4.044, 25.8, 3.941, 2.242, 15807.374, "", 237.372, 4.81, 5.7, 34.4, "", 
  1.8, 69.59, 0.735}, {"BWA", "Africa", "Botswana", "2020-04-03", 4., 0., "", 
  1., 0., "", 1.701, 0., "", 0.425, 0., "", "", "", "", "", "", "", "", "", 
  "", "", "", "", "", "", "", "", "", "", "", "", "", "", "", "", "", "", "", 
  86.11, 2.351625*^6, 4.044, 25.8, 3.941, 2.242, 15807.374, "", 237.372, 
  4.81, 5.7, 34.4, "", 1.8, 69.59, 0.735}, {"BWA", "Africa", "Botswana", 
  "2020-04-04", 4., 0., 0.571, 1., 0., 0.143, 1.701, 0., 0.243, 0.425, 0., 
  0.061, "", "", "", "", "", "", "", "", "", "", "", "", "", "", "", "", "", 
  "", "", "", "", "", "", "", "", "", "", 86.11, 2.351625*^6, 4.044, 25.8, 
  3.941, 2.242, 15807.374, "", 237.372, 4.81, 5.7, 34.4, "", 1.8, 69.59, 
  0.735}, {"BWA", "Africa", "Botswana", "2020-04-05", 6., 2., 0.857, 1., 0., 
  0.143, 2.551, 0.85, 0.364, 0.425, 0., 0.061, "", "", "", "", "", "", "", 
  "", "", "", "", "", "", "", "", "", "", "", "", "", "", "", "", "", "", "", 
  "", 86.11, 2.351625*^6, 4.044, 25.8, 3.941, 2.242, 15807.374, "", 237.372, 
  4.81, 5.7, 34.4, "", 1.8, 69.59, 0.735}, {"BWA", "Africa", "Botswana", 
  "2020-04-06", 6., 0., 0.429, 1., 0., 0.143, 2.551, 0., 0.182, 0.425, 0., 
  0.061, "", "", "", "", "", "", "", "", "", "", "", "", "", "", "", "", "", 
  "", "", "", "", "", "", "", "", "", "", 86.11, 2.351625*^6, 4.044, 25.8, 
  3.941, 2.242, 15807.374, "", 237.372, 4.81, 5.7, 34.4, "", 1.8, 69.59, 
  0.735}, {"BWA", "Africa", "Botswana", "2020-04-07", 6., 0., 0.286, 1., 0., 
  0., 2.551, 0., 0.121, 0.425, 0., 0., "", "", "", "", "", "", "", "", "", 
  "", "", "", "", "", "", "", "", "", "", "", "", "", "", "", "", "", "", 
  86.11, 2.351625*^6, 4.044, 25.8, 3.941, 2.242, 15807.374, "", 237.372, 
  4.81, 5.7, 34.4, "", 1.8, 69.59, 0.735}, {"BWA", "Africa", "Botswana", 
  "2020-04-08", 6., 0., 0.286, 1., 0., 0., 2.551, 0., 0.121, 0.425, 0., 0., 
  "", "", "", "", "", "", "", "", "", "", "", "", "", "", "", "", "", "", "", 
  "", "", "", "", "", "", "", "", 86.11, 2.351625*^6, 4.044, 25.8, 3.941, 
  2.242, 15807.374, "", 237.372, 4.81, 5.7, 34.4, "", 1.8, 69.59, 0.735}, 
 {"BWA", "Africa", "Botswana", "2020-04-09", 13., 7., 1.286, 1., 0., 0., 
  5.528, 2.977, 0.547, 0.425, 0., 0., "", "", "", "", "", "", "", "", "", "", 
  "", "", "", "", "", "", "", "", "", "", "", "", "", "", "", "", "", 86.11, 
  2.351625*^6, 4.044, 25.8, 3.941, 2.242, 15807.374, "", 237.372, 4.81, 5.7, 
  34.4, "", 1.8, 69.59, 0.735}, {"BWA", "Africa", "Botswana", "2020-04-10", 
  13., 0., 1.286, 1., 0., 0., 5.528, 0., 0.547, 0.425, 0., 0., "", "", "", 
  "", "", "", "", "", "", "", "", "", "", "", "", "", "", "", "", "", "", "", 
  "", "", "", "", "", 86.11, 2.351625*^6, 4.044, 25.8, 3.941, 2.242, 
  15807.374, "", 237.372, 4.81, 5.7, 34.4, "", 1.8, 69.59, 0.735}, 
 {"BWA", "Africa", "Botswana", "2020-04-11", 13., 0., 1.286, 1., 0., 0., 
  5.528, 0., 0.547, 0.425, 0., 0., "", "", "", "", "", "", "", "", "", "", 
  "", "", "", "", "", "", "", "", "", "", "", "", "", "", "", "", "", 86.11, 
  2.351625*^6, 4.044, 25.8, 3.941, 2.242, 15807.374, "", 237.372, 4.81, 5.7, 
  34.4, "", 1.8, 69.59, 0.735}, {"BWA", "Africa", "Botswana", "2020-04-12", 
  13., 0., 1., 1., 0., 0., 5.528, 0., 0.425, 0.425, 0., 0., "", "", "", "", 
  "", "", "", "", "", "", "", "", "", "", "", "", "", "", "", "", "", "", "", 
  "", "", "", "", 86.11, 2.351625*^6, 4.044, 25.8, 3.941, 2.242, 15807.374, 
  "", 237.372, 4.81, 5.7, 34.4, "", 1.8, 69.59, 0.735}, 
 {"BWA", "Africa", "Botswana", "2020-04-13", 13., 0., 1., 1., 0., 0., 5.528, 
  0., 0.425, 0.425, 0., 0., "", "", "", "", "", "", "", "", "", "", "", "", 
  "", "", "", "", "", "", "", "", "", "", "", "", "", "", "", 86.11, 
  2.351625*^6, 4.044, 25.8, 3.941, 2.242, 15807.374, "", 237.372, 4.81, 5.7, 
  34.4, "", 1.8, 69.59, 0.735}, {"BWA", "Africa", "Botswana", "2020-04-14", 
  13., 0., 1., 1., 0., 0., 5.528, 0., 0.425, 0.425, 0., 0., "", "", "", "", 
  "", "", "", "", "", "", "", "", "", "", "", "", "", "", "", "", "", "", "", 
  "", "", "", "", 86.11, 2.351625*^6, 4.044, 25.8, 3.941, 2.242, 15807.374, 
  "", 237.372, 4.81, 5.7, 34.4, "", 1.8, 69.59, 0.735}, 
 {"BWA", "Africa", "Botswana", "2020-04-15", 13., 0., 1., 1., 0., 0., 5.528, 
  0., 0.425, 0.425, 0., 0., "", "", "", "", "", "", "", "", "", "", "", "", 
  "", "", "", "", "", "", "", "", "", "", "", "", "", "", "", 86.11, 
  2.351625*^6, 4.044, 25.8, 3.941, 2.242, 15807.374, "", 237.372, 4.81, 5.7, 
  34.4, "", 1.8, 69.59, 0.735}, {"BWA", "Africa", "Botswana", "2020-04-16", 
  15., 2., 0.286, 1., 0., 0., 6.379, 0.85, 0.121, 0.425, 0., 0., "", "", "", 
  "", "", "", "", "", "", "", "", "", "", "", "", "", "", "", "", "", "", "", 
  "", "", "", "", "", 86.11, 2.351625*^6, 4.044, 25.8, 3.941, 2.242, 
  15807.374, "", 237.372, 4.81, 5.7, 34.4, "", 1.8, 69.59, 0.735}, 
 {"BWA", "Africa", "Botswana", "2020-04-17", 15., 0., 0.286, 1., 0., 0., 
  6.379, 0., 0.121, 0.425, 0., 0., "", "", "", "", "", "", "", "", "", "", 
  "", "", "", "", "", "", "", "", "", "", "", "", "", "", "", "", "", 86.11, 
  2.351625*^6, 4.044, 25.8, 3.941, 2.242, 15807.374, "", 237.372, 4.81, 5.7, 
  34.4, "", 1.8, 69.59, 0.735}, {"BWA", "Africa", "Botswana", "2020-04-18", 
  15., 0., 0.286, 1., 0., 0., 6.379, 0., 0.121, 0.425, 0., 0., "", "", "", 
  "", "", "", "", "", "", "", "", "", "", "", "", "", "", "", "", "", "", "", 
  "", "", "", "", "", 86.11, 2.351625*^6, 4.044, 25.8, 3.941, 2.242, 
  15807.374, "", 237.372, 4.81, 5.7, 34.4, "", 1.8, 69.59, 0.735}, 
 {"BWA", "Africa", "Botswana", "2020-04-19", 20., 5., 1., 1., 0., 0., 8.505, 
  2.126, 0.425, 0.425, 0., 0., "", "", "", "", "", "", "", "", "", "", "", 
  "", "", "", "", "", "", "", "", "", "", "", "", "", "", "", "", 86.11, 
  2.351625*^6, 4.044, 25.8, 3.941, 2.242, 15807.374, "", 237.372, 4.81, 5.7, 
  34.4, "", 1.8, 69.59, 0.735}, {"BWA", "Africa", "Botswana", "2020-04-20", 
  20., 0., 1., 1., 0., 0., 8.505, 0., 0.425, 0.425, 0., 0., "", "", "", "", 
  "", "", "", "", "", "", "", "", "", "", "", "", "", "", "", "", "", "", "", 
  "", "", "", "", 86.11, 2.351625*^6, 4.044, 25.8, 3.941, 2.242, 15807.374, 
  "", 237.372, 4.81, 5.7, 34.4, "", 1.8, 69.59, 0.735}, 
 {"BWA", "Africa", "Botswana", "2020-04-21", 20., 0., 1., 1., 0., 0., 8.505, 
  0., 0.425, 0.425, 0., 0., "", "", "", "", "", "", "", "", "", "", "", "", 
  "", "", "", "", "", "", "", "", "", "", "", "", "", "", "", 86.11, 
  2.351625*^6, 4.044, 25.8, 3.941, 2.242, 15807.374, "", 237.372, 4.81, 5.7, 
  34.4, "", 1.8, 69.59, 0.735}, {"BWA", "Africa", "Botswana", "2020-04-22", 
  22., 2., 1.286, 1., 0., 0., 9.355, 0.85, 0.547, 0.425, 0., 0., "", "", "", 
  "", "", "", "", "", "", "", "", "", "", "", "", "", "", "", "", "", "", "", 
  "", "", "", "", "", 86.11, 2.351625*^6, 4.044, 25.8, 3.941, 2.242, 
  15807.374, "", 237.372, 4.81, 5.7, 34.4, "", 1.8, 69.59, 0.735}, 
 {"BWA", "Africa", "Botswana", "2020-04-23", 22., 0., 1., 1., 0., 0., 9.355, 
  0., 0.425, 0.425, 0., 0., "", "", "", "", "", "", "", "", "", "", "", "", 
  "", "", "", "", "", "", "", "", "", "", "", "", "", "", "", 86.11, 
  2.351625*^6, 4.044, 25.8, 3.941, 2.242, 15807.374, "", 237.372, 4.81, 5.7, 
  34.4, "", 1.8, 69.59, 0.735}, {"BWA", "Africa", "Botswana", "2020-04-24", 
  22., 0., 1., 1., 0., 0., 9.355, 0., 0.425, 0.425, 0., 0., "", "", "", "", 
  "", "", "", "", "", "", "", "", "", "", "", "", "", "", "", "", "", "", "", 
  "", "", "", "", 86.11, 2.351625*^6, 4.044, 25.8, 3.941, 2.242, 15807.374, 
  "", 237.372, 4.81, 5.7, 34.4, "", 1.8, 69.59, 0.735}, 
 {"BWA", "Africa", "Botswana", "2020-04-25", 22., 0., 1., 1., 0., 0., 9.355, 
  0., 0.425, 0.425, 0., 0., "", "", "", "", "", "", "", "", "", "", "", "", 
  "", "", "", "", "", "", "", "", "", "", "", "", "", "", "", 86.11, 
  2.351625*^6, 4.044, 25.8, 3.941, 2.242, 15807.374, "", 237.372, 4.81, 5.7, 
  34.4, "", 1.8, 69.59, 0.735}, {"BWA", "Africa", "Botswana", "2020-04-26", 
  22., 0., 0.286, 1., 0., 0., 9.355, 0., 0.121, 0.425, 0., 0., "", "", "", 
  "", "", "", "", "", "", "", "", "", "", "", "", "", "", "", "", "", "", "", 
  "", "", "", "", "", 86.11, 2.351625*^6, 4.044, 25.8, 3.941, 2.242, 
  15807.374, "", 237.372, 4.81, 5.7, 34.4, "", 1.8, 69.59, 0.735}, 
 {"BWA", "Africa", "Botswana", "2020-04-27", 22., 0., 0.286, 1., 0., 0., 
  9.355, 0., 0.121, 0.425, 0., 0., "", "", "", "", "", "", "", "", "", "", 
  "", "", "", "", "", "", "", "", "", "", "", "", "", "", "", "", "", 86.11, 
  2.351625*^6, 4.044, 25.8, 3.941, 2.242, 15807.374, "", 237.372, 4.81, 5.7, 
  34.4, "", 1.8, 69.59, 0.735}, {"BWA", "Africa", "Botswana", "2020-04-28", 
  23., 1., 0.429, 1., 0., 0., 9.78, 0.425, 0.182, 0.425, 0., 0., "", "", "", 
  "", "", "", "", "", "", "", "", "", "", "", "", "", "", "", "", "", "", "", 
  "", "", "", "", "", 86.11, 2.351625*^6, 4.044, 25.8, 3.941, 2.242, 
  15807.374, "", 237.372, 4.81, 5.7, 34.4, "", 1.8, 69.59, 0.735}, 
 {"BWA", "Africa", "Botswana", "2020-04-29", 23., 0., 0.143, 1., 0., 0., 
  9.78, 0., 0.061, 0.425, 0., 0., "", "", "", "", "", "", "", "", "", "", "", 
  "", "", "", "", "", "", "", "", "", "", "", "", "", "", "", "", 86.11, 
  2.351625*^6, 4.044, 25.8, 3.941, 2.242, 15807.374, "", 237.372, 4.81, 5.7, 
  34.4, "", 1.8, 69.59, 0.735}, {"BWA", "Africa", "Botswana", "2020-04-30", 
  23., 0., 0.143, 1., 0., 0., 9.78, 0., 0.061, 0.425, 0., 0., "", "", "", "", 
  "", "", "", "", "", "", "", "", "", "", "", "", "", "", "", "", "", "", "", 
  "", "", "", "", 86.11, 2.351625*^6, 4.044, 25.8, 3.941, 2.242, 15807.374, 
  "", 237.372, 4.81, 5.7, 34.4, "", 1.8, 69.59, 0.735}, 
 {"BWA", "Africa", "Botswana", "2020-05-01", 23., 0., 0.143, 1., 0., 0., 
  9.78, 0., 0.061, 0.425, 0., 0., "", "", "", "", "", "", "", "", "", "", "", 
  "", "", "", "", "", "", "", "", "", "", "", "", "", "", "", "", 86.11, 
  2.351625*^6, 4.044, 25.8, 3.941, 2.242, 15807.374, "", 237.372, 4.81, 5.7, 
  34.4, "", 1.8, 69.59, 0.735}, {"BWA", "Africa", "Botswana", "2020-05-02", 
  23., 0., 0.143, 1., 0., 0., 9.78, 0., 0.061, 0.425, 0., 0., "", "", "", "", 
  "", "", "", "", "", "", "", "", "", "", "", "", "", "", "", "", "", "", "", 
  "", "", "", "", 86.11, 2.351625*^6, 4.044, 25.8, 3.941, 2.242, 15807.374, 
  "", 237.372, 4.81, 5.7, 34.4, "", 1.8, 69.59, 0.735}, 
 {"BWA", "Africa", "Botswana", "2020-05-03", 23., 0., 0.143, 1., 0., 0., 
  9.78, 0., 0.061, 0.425, 0., 0., "", "", "", "", "", "", "", "", "", "", "", 
  "", "", "", "", "", "", "", "", "", "", "", "", "", "", "", "", 86.11, 
  2.351625*^6, 4.044, 25.8, 3.941, 2.242, 15807.374, "", 237.372, 4.81, 5.7, 
  34.4, "", 1.8, 69.59, 0.735}, {"BWA", "Africa", "Botswana", "2020-05-04", 
  23., 0., 0.143, 1., 0., 0., 9.78, 0., 0.061, 0.425, 0., 0., "", "", "", "", 
  "", "", "", "", "", "", "", "", "", "", "", "", "", "", "", "", "", "", "", 
  "", "", "", "", 86.11, 2.351625*^6, 4.044, 25.8, 3.941, 2.242, 15807.374, 
  "", 237.372, 4.81, 5.7, 34.4, "", 1.8, 69.59, 0.735}, 
 {"BWA", "Africa", "Botswana", "2020-05-05", 23., 0., 0., 1., 0., 0., 9.78, 
  0., 0., 0.425, 0., 0., "", "", "", "", "", "", "", "", "", "", "", "", "", 
  "", "", "", "", "", "", "", "", "", "", "", "", "", "", 86.11, 2.351625*^6, 
  4.044, 25.8, 3.941, 2.242, 15807.374, "", 237.372, 4.81, 5.7, 34.4, "", 
  1.8, 69.59, 0.735}, {"BWA", "Africa", "Botswana", "2020-05-06", 23., 0., 
  0., 1., 0., 0., 9.78, 0., 0., 0.425, 0., 0., "", "", "", "", "", "", "", 
  "", "", "", "", "", "", "", "", "", "", "", "", "", "", "", "", "", "", "", 
  "", 86.11, 2.351625*^6, 4.044, 25.8, 3.941, 2.242, 15807.374, "", 237.372, 
  4.81, 5.7, 34.4, "", 1.8, 69.59, 0.735}, {"BWA", "Africa", "Botswana", 
  "2020-05-07", 23., 0., 0., 1., 0., 0., 9.78, 0., 0., 0.425, 0., 0., "", "", 
  "", "", "", "", "", "", "", "", "", "", "", "", "", "", "", "", "", "", "", 
  "", "", "", "", "", "", 86.11, 2.351625*^6, 4.044, 25.8, 3.941, 2.242, 
  15807.374, "", 237.372, 4.81, 5.7, 34.4, "", 1.8, 69.59, 0.735}, 
 {"BWA", "Africa", "Botswana", "2020-05-08", 23., 0., 0., 1., 0., 0., 9.78, 
  0., 0., 0.425, 0., 0., "", "", "", "", "", "", "", "", "", "", "", "", "", 
  "", "", "", "", "", "", "", "", "", "", "", "", "", "", 80.56, 2.351625*^6, 
  4.044, 25.8, 3.941, 2.242, 15807.374, "", 237.372, 4.81, 5.7, 34.4, "", 
  1.8, 69.59, 0.735}, {"BWA", "Africa", "Botswana", "2020-05-09", 23., 0., 
  0., 1., 0., 0., 9.78, 0., 0., 0.425, 0., 0., "", "", "", "", "", "", "", 
  "", "", "", "", "", "", "", "", "", "", "", "", "", "", "", "", "", "", "", 
  "", 80.56, 2.351625*^6, 4.044, 25.8, 3.941, 2.242, 15807.374, "", 237.372, 
  4.81, 5.7, 34.4, "", 1.8, 69.59, 0.735}, {"BWA", "Africa", "Botswana", 
  "2020-05-10", 23., 0., 0., 1., 0., 0., 9.78, 0., 0., 0.425, 0., 0., "", "", 
  "", "", "", "", "", "", "", "", "", "", "", "", "", "", "", "", "", "", "", 
  "", "", "", "", "", "", 80.56, 2.351625*^6, 4.044, 25.8, 3.941, 2.242, 
  15807.374, "", 237.372, 4.81, 5.7, 34.4, "", 1.8, 69.59, 0.735}, 
 {"BWA", "Africa", "Botswana", "2020-05-11", 24., 1., 0.143, 1., 0., 0., 
  10.206, 0.425, 0.061, 0.425, 0., 0., "", "", "", "", "", "", "", "", "", 
  "", "", "", "", "", "", "", "", "", "", "", "", "", "", "", "", "", "", 
  78.7, 2.351625*^6, 4.044, 25.8, 3.941, 2.242, 15807.374, "", 237.372, 4.81, 
  5.7, 34.4, "", 1.8, 69.59, 0.735}, {"BWA", "Africa", "Botswana", 
  "2020-05-12", 24., 0., 0.143, 1., 0., 0., 10.206, 0., 0.061, 0.425, 0., 0., 
  "", "", "", "", "", "", "", "", "", "", "", "", "", "", "", "", "", "", "", 
  "", "", "", "", "", "", "", "", 78.7, 2.351625*^6, 4.044, 25.8, 3.941, 
  2.242, 15807.374, "", 237.372, 4.81, 5.7, 34.4, "", 1.8, 69.59, 0.735}, 
 {"BWA", "Africa", "Botswana", "2020-05-13", 24., 0., 0.143, 1., 0., 0., 
  10.206, 0., 0.061, 0.425, 0., 0., "", "", "", "", "", "", "", "", "", "", 
  "", "", "", "", "", "", "", "", "", "", "", "", "", "", "", "", "", 78.7, 
  2.351625*^6, 4.044, 25.8, 3.941, 2.242, 15807.374, "", 237.372, 4.81, 5.7, 
  34.4, "", 1.8, 69.59, 0.735}, {"BWA", "Africa", "Botswana", "2020-05-14", 
  24., 0., 0.143, 1., 0., 0., 10.206, 0., 0.061, 0.425, 0., 0., "", "", "", 
  "", "", "", "", "", "", "", "", "", "", "", "", "", "", "", "", "", "", "", 
  "", "", "", "", "", 78.7, 2.351625*^6, 4.044, 25.8, 3.941, 2.242, 
  15807.374, "", 237.372, 4.81, 5.7, 34.4, "", 1.8, 69.59, 0.735}, 
 {"BWA", "Africa", "Botswana", "2020-05-15", 24., 0., 0.143, 1., 0., 0., 
  10.206, 0., 0.061, 0.425, 0., 0., "", "", "", "", "", "", "", "", "", "", 
  "", "", "", "", "", "", "", "", "", "", "", "", "", "", "", "", "", 78.7, 
  2.351625*^6, 4.044, 25.8, 3.941, 2.242, 15807.374, "", 237.372, 4.81, 5.7, 
  34.4, "", 1.8, 69.59, 0.735}, {"BWA", "Africa", "Botswana", "2020-05-16", 
  24., 0., 0.143, 1., 0., 0., 10.206, 0., 0.061, 0.425, 0., 0., "", "", "", 
  "", "", "", "", "", "", "", "", "", "", "", "", "", "", "", "", "", "", "", 
  "", "", "", "", "", 78.7, 2.351625*^6, 4.044, 25.8, 3.941, 2.242, 
  15807.374, "", 237.372, 4.81, 5.7, 34.4, "", 1.8, 69.59, 0.735}, 
 {"BWA", "Africa", "Botswana", "2020-05-17", 25., 1., 0.286, 1., 0., 0., 
  10.631, 0.425, 0.121, 0.425, 0., 0., "", "", "", "", "", "", "", "", "", 
  "", "", "", "", "", "", "", "", "", "", "", "", "", "", "", "", "", "", 
  78.7, 2.351625*^6, 4.044, 25.8, 3.941, 2.242, 15807.374, "", 237.372, 4.81, 
  5.7, 34.4, "", 1.8, 69.59, 0.735}, {"BWA", "Africa", "Botswana", 
  "2020-05-18", 25., 0., 0.143, 1., 0., 0., 10.631, 0., 0.061, 0.425, 0., 0., 
  "", "", "", "", "", "", "", "", "", "", "", "", "", "", "", "", "", "", "", 
  "", "", "", "", "", "", "", "", 78.7, 2.351625*^6, 4.044, 25.8, 3.941, 
  2.242, 15807.374, "", 237.372, 4.81, 5.7, 34.4, "", 1.8, 69.59, 0.735}, 
 {"BWA", "Africa", "Botswana", "2020-05-19", 25., 0., 0.143, 1., 0., 0., 
  10.631, 0., 0.061, 0.425, 0., 0., "", "", "", "", "", "", "", "", "", "", 
  "", "", "", "", "", "", "", "", "", "", "", "", "", "", "", "", "", 78.7, 
  2.351625*^6, 4.044, 25.8, 3.941, 2.242, 15807.374, "", 237.372, 4.81, 5.7, 
  34.4, "", 1.8, 69.59, 0.735}, {"BWA", "Africa", "Botswana", "2020-05-20", 
  25., 0., 0.143, 1., 0., 0., 10.631, 0., 0.061, 0.425, 0., 0., "", "", "", 
  "", "", "", "", "", "", "", "", "", "", "", "", "", "", "", "", "", "", "", 
  "", "", "", "", "", 66.67, 2.351625*^6, 4.044, 25.8, 3.941, 2.242, 
  15807.374, "", 237.372, 4.81, 5.7, 34.4, "", 1.8, 69.59, 0.735}, 
 {"BWA", "Africa", "Botswana", "2020-05-21", 29., 4., 0.714, 1., 0., 0., 
  12.332, 1.701, 0.304, 0.425, 0., 0., "", "", "", "", "", "", "", "", "", 
  "", "", "", "", "", "", "", "", "", "", "", "", "", "", "", "", "", "", 
  66.67, 2.351625*^6, 4.044, 25.8, 3.941, 2.242, 15807.374, "", 237.372, 
  4.81, 5.7, 34.4, "", 1.8, 69.59, 0.735}, {"BWA", "Africa", "Botswana", 
  "2020-05-22", 30., 1., 0.857, 1., 0., 0., 12.757, 0.425, 0.364, 0.425, 0., 
  0., "", "", "", "", "", "", "", "", "", "", "", "", "", "", "", "", "", "", 
  "", "", "", "", "", "", "", "", "", 61.11, 2.351625*^6, 4.044, 25.8, 3.941, 
  2.242, 15807.374, "", 237.372, 4.81, 5.7, 34.4, "", 1.8, 69.59, 0.735}, 
 {"BWA", "Africa", "Botswana", "2020-05-23", 30., 0., 0.857, 1., 0., 0., 
  12.757, 0., 0.364, 0.425, 0., 0., "", "", "", "", "", "", "", "", "", "", 
  "", "", "", "", "", "", "", "", "", "", "", "", "", "", "", "", "", 61.11, 
  2.351625*^6, 4.044, 25.8, 3.941, 2.242, 15807.374, "", 237.372, 4.81, 5.7, 
  34.4, "", 1.8, 69.59, 0.735}, {"BWA", "Africa", "Botswana", "2020-05-24", 
  35., 5., 1.429, 1., 0., 0., 14.883, 2.126, 0.607, 0.425, 0., 0., "", "", 
  "", "", "", "", "", "", "", "", "", "", "", "", "", "", "", "", "", "", "", 
  "", "", "", "", "", "", 61.11, 2.351625*^6, 4.044, 25.8, 3.941, 2.242, 
  15807.374, "", 237.372, 4.81, 5.7, 34.4, "", 1.8, 69.59, 0.735}, 
 {"BWA", "Africa", "Botswana", "2020-05-25", 35., 0., 1.429, 1., 0., 0., 
  14.883, 0., 0.607, 0.425, 0., 0., "", "", "", "", "", "", "", "", "", "", 
  "", "", "", "", "", "", "", "", "", "", "", "", "", "", "", "", "", 61.11, 
  2.351625*^6, 4.044, 25.8, 3.941, 2.242, 15807.374, "", 237.372, 4.81, 5.7, 
  34.4, "", 1.8, 69.59, 0.735}, {"BWA", "Africa", "Botswana", "2020-05-26", 
  35., 0., 1.429, 1., 0., 0., 14.883, 0., 0.607, 0.425, 0., 0., "", "", "", 
  "", "", "", "", "", "", "", "", "", "", "", "", "", "", "", "", "", "", "", 
  "", "", "", "", "", 61.11, 2.351625*^6, 4.044, 25.8, 3.941, 2.242, 
  15807.374, "", 237.372, 4.81, 5.7, 34.4, "", 1.8, 69.59, 0.735}, 
 {"BWA", "Africa", "Botswana", "2020-05-27", 35., 0., 1.429, 1., 0., 0., 
  14.883, 0., 0.607, 0.425, 0., 0., "", "", "", "", "", "", "", "", "", "", 
  "", "", "", "", "", "", "", "", "", "", "", "", "", "", "", "", "", 61.11, 
  2.351625*^6, 4.044, 25.8, 3.941, 2.242, 15807.374, "", 237.372, 4.81, 5.7, 
  34.4, "", 1.8, 69.59, 0.735}, {"BWA", "Africa", "Botswana", "2020-05-28", 
  35., 0., 0.857, 1., 0., 0., 14.883, 0., 0.364, 0.425, 0., 0., "", "", "", 
  "", "", "", "", "", "", "", "", "", "", "", "", "", "", "", "", "", "", "", 
  "", "", "", "", "", 61.11, 2.351625*^6, 4.044, 25.8, 3.941, 2.242, 
  15807.374, "", 237.372, 4.81, 5.7, 34.4, "", 1.8, 69.59, 0.735}, 
 {"BWA", "Africa", "Botswana", "2020-05-29", 35., 0., 0.714, 1., 0., 0., 
  14.883, 0., 0.304, 0.425, 0., 0., "", "", "", "", "", "", "", "", "", "", 
  "", "", "", "", "", "", "", "", "", "", "", "", "", "", "", "", "", 61.11, 
  2.351625*^6, 4.044, 25.8, 3.941, 2.242, 15807.374, "", 237.372, 4.81, 5.7, 
  34.4, "", 1.8, 69.59, 0.735}, {"BWA", "Africa", "Botswana", "2020-05-30", 
  35., 0., 0.714, 1., 0., 0., 14.883, 0., 0.304, 0.425, 0., 0., "", "", "", 
  "", "", "", "", "", "", "", "", "", "", "", "", "", "", "", "", "", "", "", 
  "", "", "", "", "", 61.11, 2.351625*^6, 4.044, 25.8, 3.941, 2.242, 
  15807.374, "", 237.372, 4.81, 5.7, 34.4, "", 1.8, 69.59, 0.735}, 
 {"BWA", "Africa", "Botswana", "2020-05-31", 35., 0., 0., 1., 0., 0., 14.883, 
  0., 0., 0.425, 0., 0., "", "", "", "", "", "", "", "", "", "", "", "", "", 
  "", "", "", "", "", "", "", "", "", "", "", "", "", "", 61.11, 2.351625*^6, 
  4.044, 25.8, 3.941, 2.242, 15807.374, "", 237.372, 4.81, 5.7, 34.4, "", 
  1.8, 69.59, 0.735}, {"BWA", "Africa", "Botswana", "2020-06-01", 38., 3., 
  0.429, 1., 0., 0., 16.159, 1.276, 0.182, 0.425, 0., 0., "", "", "", "", "", 
  "", "", "", "", "", "", "", "", "", "", "", "", "", "", "", "", "", "", "", 
  "", "", "", 61.11, 2.351625*^6, 4.044, 25.8, 3.941, 2.242, 15807.374, "", 
  237.372, 4.81, 5.7, 34.4, "", 1.8, 69.59, 0.735}, 
 {"BWA", "Africa", "Botswana", "2020-06-02", 40., 2., 0.714, 1., 0., 0., 
  17.01, 0.85, 0.304, 0.425, 0., 0., "", "", "", "", "", "", "", "", "", "", 
  "", "", "", "", "", "", "", "", "", "", "", "", "", "", "", "", "", 57.41, 
  2.351625*^6, 4.044, 25.8, 3.941, 2.242, 15807.374, "", 237.372, 4.81, 5.7, 
  34.4, "", 1.8, 69.59, 0.735}, {"BWA", "Africa", "Botswana", "2020-06-03", 
  40., 0., 0.714, 1., 0., 0., 17.01, 0., 0.304, 0.425, 0., 0., "", "", "", 
  "", "", "", "", "", "", "", "", "", "", "", "", "", "", "", "", "", "", "", 
  "", "", "", "", "", 57.41, 2.351625*^6, 4.044, 25.8, 3.941, 2.242, 
  15807.374, "", 237.372, 4.81, 5.7, 34.4, "", 1.8, 69.59, 0.735}, 
 {"BWA", "Africa", "Botswana", "2020-06-04", 40., 0., 0.714, 1., 0., 0., 
  17.01, 0., 0.304, 0.425, 0., 0., "", "", "", "", "", "", "", "", "", "", 
  "", "", "", "", "", "", "", "", "", "", "", "", "", "", "", "", "", 57.41, 
  2.351625*^6, 4.044, 25.8, 3.941, 2.242, 15807.374, "", 237.372, 4.81, 5.7, 
  34.4, "", 1.8, 69.59, 0.735}, {"BWA", "Africa", "Botswana", "2020-06-05", 
  40., 0., 0.714, 1., 0., 0., 17.01, 0., 0.304, 0.425, 0., 0., "", "", "", 
  "", "", "", "", "", "", "", "", "", "", "", "", "", "", "", "", "", "", "", 
  "", "", "", "", "", 57.41, 2.351625*^6, 4.044, 25.8, 3.941, 2.242, 
  15807.374, "", 237.372, 4.81, 5.7, 34.4, "", 1.8, 69.59, 0.735}, 
 {"BWA", "Africa", "Botswana", "2020-06-06", 40., 0., 0.714, 1., 0., 0., 
  17.01, 0., 0.304, 0.425, 0., 0., "", "", "", "", "", "", "", "", "", "", 
  "", "", "", "", "", "", "", "", "", "", "", "", "", "", "", "", "", 57.41, 
  2.351625*^6, 4.044, 25.8, 3.941, 2.242, 15807.374, "", 237.372, 4.81, 5.7, 
  34.4, "", 1.8, 69.59, 0.735}, {"BWA", "Africa", "Botswana", "2020-06-07", 
  40., 0., 0.714, 1., 0., 0., 17.01, 0., 0.304, 0.425, 0., 0., "", "", "", 
  "", "", "", "", "", "", "", "", "", "", "", "", "", "", "", "", "", "", "", 
  "", "", "", "", "", 57.41, 2.351625*^6, 4.044, 25.8, 3.941, 2.242, 
  15807.374, "", 237.372, 4.81, 5.7, 34.4, "", 1.8, 69.59, 0.735}, 
 {"BWA", "Africa", "Botswana", "2020-06-08", 42., 2., 0.571, 1., 0., 0., 
  17.86, 0.85, 0.243, 0.425, 0., 0., "", "", "", "", "", "", "", "", "", "", 
  "", "", "", "", "", "", "", "", "", "", "", "", "", "", "", "", "", 57.41, 
  2.351625*^6, 4.044, 25.8, 3.941, 2.242, 15807.374, "", 237.372, 4.81, 5.7, 
  34.4, "", 1.8, 69.59, 0.735}, {"BWA", "Africa", "Botswana", "2020-06-09", 
  42., 0., 0.286, 1., 0., 0., 17.86, 0., 0.121, 0.425, 0., 0., "", "", "", 
  "", "", "", "", "", "", "", "", "", "", "", "", "", "", "", "", "", "", "", 
  "", "", "", "", "", 57.41, 2.351625*^6, 4.044, 25.8, 3.941, 2.242, 
  15807.374, "", 237.372, 4.81, 5.7, 34.4, "", 1.8, 69.59, 0.735}, 
 {"BWA", "Africa", "Botswana", "2020-06-10", 48., 6., 1.143, 1., 0., 0., 
  20.411, 2.551, 0.486, 0.425, 0., 0., "", "", "", "", "", "", "", "", "", 
  "", "", "", "", "", "", "", "", "", "", "", "", "", "", "", "", "", "", 
  57.41, 2.351625*^6, 4.044, 25.8, 3.941, 2.242, 15807.374, "", 237.372, 
  4.81, 5.7, 34.4, "", 1.8, 69.59, 0.735}, {"BWA", "Africa", "Botswana", 
  "2020-06-11", 48., 0., 1.143, 1., 0., 0., 20.411, 0., 0.486, 0.425, 0., 0., 
  "", "", "", "", "", "", "", "", "", "", "", "", "", "", "", "", "", "", "", 
  "", "", "", "", "", "", "", "", 57.41, 2.351625*^6, 4.044, 25.8, 3.941, 
  2.242, 15807.374, "", 237.372, 4.81, 5.7, 34.4, "", 1.8, 69.59, 0.735}, 
 {"BWA", "Africa", "Botswana", "2020-06-12", 48., 0., 1.143, 1., 0., 0., 
  20.411, 0., 0.486, 0.425, 0., 0., "", "", "", "", "", "", "", "", "", "", 
  "", "", "", "", "", "", "", "", "", "", "", "", "", "", "", "", "", 57.41, 
  2.351625*^6, 4.044, 25.8, 3.941, 2.242, 15807.374, "", 237.372, 4.81, 5.7, 
  34.4, "", 1.8, 69.59, 0.735}, {"BWA", "Africa", "Botswana", "2020-06-13", 
  60., 12., 2.857, 1., 0., 0., 25.514, 5.103, 1.215, 0.425, 0., 0., "", "", 
  "", "", "", "", "", "", "", "", "", "", "", "", "", "", "", "", "", "", "", 
  "", "", "", "", "", "", 77.78, 2.351625*^6, 4.044, 25.8, 3.941, 2.242, 
  15807.374, "", 237.372, 4.81, 5.7, 34.4, "", 1.8, 69.59, 0.735}, 
 {"BWA", "Africa", "Botswana", "2020-06-14", 60., 0., 2.857, 1., 0., 0., 
  25.514, 0., 1.215, 0.425, 0., 0., "", "", "", "", "", "", "", "", "", "", 
  "", "", "", "", "", "", "", "", "", "", "", "", "", "", "", "", "", 77.78, 
  2.351625*^6, 4.044, 25.8, 3.941, 2.242, 15807.374, "", 237.372, 4.81, 5.7, 
  34.4, "", 1.8, 69.59, 0.735}, {"BWA", "Africa", "Botswana", "2020-06-15", 
  60., 0., 2.571, 1., 0., 0., 25.514, 0., 1.093, 0.425, 0., 0., "", "", "", 
  "", "", "", "", "", "", "", "", "", "", "", "", "", "", "", "", "", "", "", 
  "", "", "", "", "", 77.78, 2.351625*^6, 4.044, 25.8, 3.941, 2.242, 
  15807.374, "", 237.372, 4.81, 5.7, 34.4, "", 1.8, 69.59, 0.735}, 
 {"BWA", "Africa", "Botswana", "2020-06-16", 60., 0., 2.571, 1., 0., 0., 
  25.514, 0., 1.093, 0.425, 0., 0., "", "", "", "", "", "", "", "", "", "", 
  "", "", "", "", "", "", "", "", "", "", "", "", "", "", "", "", "", 57.41, 
  2.351625*^6, 4.044, 25.8, 3.941, 2.242, 15807.374, "", 237.372, 4.81, 5.7, 
  34.4, "", 1.8, 69.59, 0.735}, {"BWA", "Africa", "Botswana", "2020-06-17", 
  79., 19., 4.429, 1., 0., 0., 33.594, 8.08, 1.883, 0.425, 0., 0., "", "", 
  "", "", "", "", "", "", "", "", "", "", "", "", "", "", "", "", "", "", "", 
  "", "", "", "", "", "", 57.41, 2.351625*^6, 4.044, 25.8, 3.941, 2.242, 
  15807.374, "", 237.372, 4.81, 5.7, 34.4, "", 1.8, 69.59, 0.735}, 
 {"BWA", "Africa", "Botswana", "2020-06-18", 79., 0., 4.429, 1., 0., 0., 
  33.594, 0., 1.883, 0.425, 0., 0., "", "", "", "", "", "", "", "", "", "", 
  "", "", "", "", "", "", "", "", "", "", "", "", "", "", "", "", "", 57.41, 
  2.351625*^6, 4.044, 25.8, 3.941, 2.242, 15807.374, "", 237.372, 4.81, 5.7, 
  34.4, "", 1.8, 69.59, 0.735}, {"BWA", "Africa", "Botswana", "2020-06-19", 
  89., 10., 5.857, 1., 0., 0., 37.846, 4.252, 2.491, 0.425, 0., 0., "", "", 
  "", "", "", "", "", "", "", "", "", "", "", "", "", "", "", "", "", "", "", 
  "", "", "", "", "", "", 57.41, 2.351625*^6, 4.044, 25.8, 3.941, 2.242, 
  15807.374, "", 237.372, 4.81, 5.7, 34.4, "", 1.8, 69.59, 0.735}, 
 {"BWA", "Africa", "Botswana", "2020-06-20", 89., 0., 4.143, 1., 0., 0., 
  37.846, 0., 1.762, 0.425, 0., 0., "", "", "", "", "", "", "", "", "", "", 
  "", "", "", "", "", "", "", "", "", "", "", "", "", "", "", "", "", 57.41, 
  2.351625*^6, 4.044, 25.8, 3.941, 2.242, 15807.374, "", 237.372, 4.81, 5.7, 
  34.4, "", 1.8, 69.59, 0.735}, {"BWA", "Africa", "Botswana", "2020-06-21", 
  89., 0., 4.143, 1., 0., 0., 37.846, 0., 1.762, 0.425, 0., 0., "", "", "", 
  "", "", "", "", "", "", "", "", "", "", "", "", "", "", "", "", "", "", "", 
  "", "", "", "", "", 57.41, 2.351625*^6, 4.044, 25.8, 3.941, 2.242, 
  15807.374, "", 237.372, 4.81, 5.7, 34.4, "", 1.8, 69.59, 0.735}, 
 {"BWA", "Africa", "Botswana", "2020-06-22", 89., 0., 4.143, 1., 0., 0., 
  37.846, 0., 1.762, 0.425, 0., 0., "", "", "", "", "", "", "", "", "", "", 
  "", "", "", "", "", "", "", "", "", "", "", "", "", "", "", "", "", 57.41, 
  2.351625*^6, 4.044, 25.8, 3.941, 2.242, 15807.374, "", 237.372, 4.81, 5.7, 
  34.4, "", 1.8, 69.59, 0.735}, {"BWA", "Africa", "Botswana", "2020-06-23", 
  89., 0., 4.143, 1., 0., 0., 37.846, 0., 1.762, 0.425, 0., 0., "", "", "", 
  "", "", "", "", "", "", "", "", "", "", "", "", "", "", "", "", "", "", "", 
  "", "", "", "", "", 57.41, 2.351625*^6, 4.044, 25.8, 3.941, 2.242, 
  15807.374, "", 237.372, 4.81, 5.7, 34.4, "", 1.8, 69.59, 0.735}, 
 {"BWA", "Africa", "Botswana", "2020-06-24", 92., 3., 1.857, 1., 0., 0., 
  39.122, 1.276, 0.79, 0.425, 0., 0., "", "", "", "", "", "", "", "", "", "", 
  "", "", "", "", "", "", "", "", "", "", "", "", "", "", "", "", "", 57.41, 
  2.351625*^6, 4.044, 25.8, 3.941, 2.242, 15807.374, "", 237.372, 4.81, 5.7, 
  34.4, "", 1.8, 69.59, 0.735}, {"BWA", "Africa", "Botswana", "2020-06-25", 
  92., 0., 1.857, 1., 0., 0., 39.122, 0., 0.79, 0.425, 0., 0., "", "", "", 
  "", "", "", "", "", "", "", "", "", "", "", "", "", "", "", "", "", "", "", 
  "", "", "", "", "", 57.41, 2.351625*^6, 4.044, 25.8, 3.941, 2.242, 
  15807.374, "", 237.372, 4.81, 5.7, 34.4, "", 1.8, 69.59, 0.735}, 
 {"BWA", "Africa", "Botswana", "2020-06-26", 92., 0., 0.429, 1., 0., 0., 
  39.122, 0., 0.182, 0.425, 0., 0., "", "", "", "", "", "", "", "", "", "", 
  "", "", "", "", "", "", "", "", "", "", "", "", "", "", "", "", "", 57.41, 
  2.351625*^6, 4.044, 25.8, 3.941, 2.242, 15807.374, "", 237.372, 4.81, 5.7, 
  34.4, "", 1.8, 69.59, 0.735}, {"BWA", "Africa", "Botswana", "2020-06-27", 
  92., 0., 0.429, 1., 0., 0., 39.122, 0., 0.182, 0.425, 0., 0., "", "", "", 
  "", "", "", "", "", "", "", "", "", "", "", "", "", "", "", "", "", "", "", 
  "", "", "", "", "", 57.41, 2.351625*^6, 4.044, 25.8, 3.941, 2.242, 
  15807.374, "", 237.372, 4.81, 5.7, 34.4, "", 1.8, 69.59, 0.735}, 
 {"BWA", "Africa", "Botswana", "2020-06-28", 92., 0., 0.429, 1., 0., 0., 
  39.122, 0., 0.182, 0.425, 0., 0., "", "", "", "", "", "", "", "", "", "", 
  "", "", "", "", "", "", "", "", "", "", "", "", "", "", "", "", "", 57.41, 
  2.351625*^6, 4.044, 25.8, 3.941, 2.242, 15807.374, "", 237.372, 4.81, 5.7, 
  34.4, "", 1.8, 69.59, 0.735}, {"BWA", "Africa", "Botswana", "2020-06-29", 
  175., 83., 12.286, 1., 0., 0., 74.417, 35.295, 5.224, 0.425, 0., 0., "", 
  "", "", "", "", "", "", "", "", "", "", "", "", "", "", "", "", "", "", "", 
  "", "", "", "", "", "", "", 57.41, 2.351625*^6, 4.044, 25.8, 3.941, 2.242, 
  15807.374, "", 237.372, 4.81, 5.7, 34.4, "", 1.8, 69.59, 0.735}, 
 {"BWA", "Africa", "Botswana", "2020-06-30", 227., 52., 19.714, 1., 0., 0., 
  96.529, 22.112, 8.383, 0.425, 0., 0., 1.1, "", "", "", "", "", "", "", "", 
  "", "", "", "", "", "", "", "", "", "", "", "", "", "", "", "", "", "", 
  57.41, 2.351625*^6, 4.044, 25.8, 3.941, 2.242, 15807.374, "", 237.372, 
  4.81, 5.7, 34.4, "", 1.8, 69.59, 0.735}, {"BWA", "Africa", "Botswana", 
  "2020-07-01", 227., 0., 19.286, 1., 0., 0., 96.529, 0., 8.201, 0.425, 0., 
  0., 1.1, "", "", "", "", "", "", "", "", "", "", "", "", "", "", "", "", 
  "", "", "", "", "", "", "", "", "", "", 57.41, 2.351625*^6, 4.044, 25.8, 
  3.941, 2.242, 15807.374, "", 237.372, 4.81, 5.7, 34.4, "", 1.8, 69.59, 
  0.735}, {"BWA", "Africa", "Botswana", "2020-07-02", 227., 0., 19.286, 1., 
  0., 0., 96.529, 0., 8.201, 0.425, 0., 0., 1.09, "", "", "", "", "", "", "", 
  "", "", "", "", "", "", "", "", "", "", "", "", "", "", "", "", "", "", "", 
  57.41, 2.351625*^6, 4.044, 25.8, 3.941, 2.242, 15807.374, "", 237.372, 
  4.81, 5.7, 34.4, "", 1.8, 69.59, 0.735}, {"BWA", "Africa", "Botswana", 
  "2020-07-03", 277., 50., 26.429, 1., 0., 0., 117.791, 21.262, 11.238, 
  0.425, 0., 0., 1.09, "", "", "", "", "", "", "", "", "", "", "", "", "", 
  "", "", "", "", "", "", "", "", "", "", "", "", "", 57.41, 2.351625*^6, 
  4.044, 25.8, 3.941, 2.242, 15807.374, "", 237.372, 4.81, 5.7, 34.4, "", 
  1.8, 69.59, 0.735}, {"BWA", "Africa", "Botswana", "2020-07-04", 277., 0., 
  26.429, 1., 0., 0., 117.791, 0., 11.238, 0.425, 0., 0., 1.09, "", "", "", 
  "", "", "", "", "", "", "", "", "", "", "", "", "", "", "", "", "", "", "", 
  "", "", "", "", 57.41, 2.351625*^6, 4.044, 25.8, 3.941, 2.242, 15807.374, 
  "", 237.372, 4.81, 5.7, 34.4, "", 1.8, 69.59, 0.735}, 
 {"BWA", "Africa", "Botswana", "2020-07-05", 277., 0., 26.429, 1., 0., 0., 
  117.791, 0., 11.238, 0.425, 0., 0., 1.09, "", "", "", "", "", "", "", "", 
  "", "", "", "", "", "", "", "", "", "", "", "", "", "", "", "", "", "", 
  57.41, 2.351625*^6, 4.044, 25.8, 3.941, 2.242, 15807.374, "", 237.372, 
  4.81, 5.7, 34.4, "", 1.8, 69.59, 0.735}, {"BWA", "Africa", "Botswana", 
  "2020-07-06", 314., 37., 19.857, 1., 0., 0., 133.525, 15.734, 8.444, 0.425, 
  0., 0., 1.09, "", "", "", "", "", "", "", "", "", "", "", "", "", "", "", 
  "", "", "", "", "", "", "", "", "", "", "", 57.41, 2.351625*^6, 4.044, 
  25.8, 3.941, 2.242, 15807.374, "", 237.372, 4.81, 5.7, 34.4, "", 1.8, 
  69.59, 0.735}, {"BWA", "Africa", "Botswana", "2020-07-07", 314., 0., 
  12.429, 1., 0., 0., 133.525, 0., 5.285, 0.425, 0., 0., 1.08, "", "", "", 
  "", "", "", "", "", "", "", "", "", "", "", "", "", "", "", "", "", "", "", 
  "", "", "", "", 57.41, 2.351625*^6, 4.044, 25.8, 3.941, 2.242, 15807.374, 
  "", 237.372, 4.81, 5.7, 34.4, "", 1.8, 69.59, 0.735}, 
 {"BWA", "Africa", "Botswana", "2020-07-08", 314., 0., 12.429, 1., 0., 0., 
  133.525, 0., 5.285, 0.425, 0., 0., 1.08, "", "", "", "", "", "", "", "", 
  "", "", "", "", "", "", "", "", "", "", "", "", "", "", "", "", "", "", 
  57.41, 2.351625*^6, 4.044, 25.8, 3.941, 2.242, 15807.374, "", 237.372, 
  4.81, 5.7, 34.4, "", 1.8, 69.59, 0.735}, {"BWA", "Africa", "Botswana", 
  "2020-07-09", 314., 0., 12.429, 1., 0., 0., 133.525, 0., 5.285, 0.425, 0., 
  0., 1.08, "", "", "", "", "", "", "", "", "", "", "", "", "", "", "", "", 
  "", "", "", "", "", "", "", "", "", "", 57.41, 2.351625*^6, 4.044, 25.8, 
  3.941, 2.242, 15807.374, "", 237.372, 4.81, 5.7, 34.4, "", 1.8, 69.59, 
  0.735}, {"BWA", "Africa", "Botswana", "2020-07-10", 314., 0., 5.286, 1., 
  0., 0., 133.525, 0., 2.248, 0.425, 0., 0., 1.08, "", "", "", "", "", "", 
  "", "", "", "", "", "", "", "", "", "", "", "", "", "", "", "", "", "", "", 
  "", 57.41, 2.351625*^6, 4.044, 25.8, 3.941, 2.242, 15807.374, "", 237.372, 
  4.81, 5.7, 34.4, "", 1.8, 69.59, 0.735}, {"BWA", "Africa", "Botswana", 
  "2020-07-11", 314., 0., 5.286, 1., 0., 0., 133.525, 0., 2.248, 0.425, 0., 
  0., 1.09, "", "", "", "", "", "", "", "", "", "", "", "", "", "", "", "", 
  "", "", "", "", "", "", "", "", "", "", 57.41, 2.351625*^6, 4.044, 25.8, 
  3.941, 2.242, 15807.374, "", 237.372, 4.81, 5.7, 34.4, "", 1.8, 69.59, 
  0.735}, {"BWA", "Africa", "Botswana", "2020-07-12", 399., 85., 17.429, 1., 
  0., 0., 169.67, 36.145, 7.411, 0.425, 0., 0., 1.09, "", "", "", "", "", "", 
  "", "", "", "", "", "", "", "", "", "", "", "", "", "", "", "", "", "", "", 
  "", 57.41, 2.351625*^6, 4.044, 25.8, 3.941, 2.242, 15807.374, "", 237.372, 
  4.81, 5.7, 34.4, "", 1.8, 69.59, 0.735}, {"BWA", "Africa", "Botswana", 
  "2020-07-13", 399., 0., 12.143, 1., 0., 0., 169.67, 0., 5.164, 0.425, 0., 
  0., 1.09, "", "", "", "", "", "", "", "", "", "", "", "", "", "", "", "", 
  "", "", "", "", "", "", "", "", "", "", 57.41, 2.351625*^6, 4.044, 25.8, 
  3.941, 2.242, 15807.374, "", 237.372, 4.81, 5.7, 34.4, "", 1.8, 69.59, 
  0.735}, {"BWA", "Africa", "Botswana", "2020-07-14", 399., 0., 12.143, 1., 
  0., 0., 169.67, 0., 5.164, 0.425, 0., 0., 1.09, "", "", "", "", "", "", "", 
  "", "", "", "", "", "", "", "", "", "", "", "", "", "", "", "", "", "", "", 
  57.41, 2.351625*^6, 4.044, 25.8, 3.941, 2.242, 15807.374, "", 237.372, 
  4.81, 5.7, 34.4, "", 1.8, 69.59, 0.735}, {"BWA", "Africa", "Botswana", 
  "2020-07-15", 399., 0., 12.143, 1., 0., 0., 169.67, 0., 5.164, 0.425, 0., 
  0., 1.08, "", "", "", "", "", "", "", "", "", "", "", "", "", "", "", "", 
  "", "", "", "", "", "", "", "", "", "", 57.41, 2.351625*^6, 4.044, 25.8, 
  3.941, 2.242, 15807.374, "", 237.372, 4.81, 5.7, 34.4, "", 1.8, 69.59, 
  0.735}, {"BWA", "Africa", "Botswana", "2020-07-16", 522., 123., 29.714, 1., 
  0., 0., 221.974, 52.304, 12.636, 0.425, 0., 0., 1.08, "", "", "", "", "", 
  "", "", "", "", "", "", "", "", "", "", "", "", "", "", "", "", "", "", "", 
  "", "", 57.41, 2.351625*^6, 4.044, 25.8, 3.941, 2.242, 15807.374, "", 
  237.372, 4.81, 5.7, 34.4, "", 1.8, 69.59, 0.735}, 
 {"BWA", "Africa", "Botswana", "2020-07-17", 522., 0., 29.714, 1., 0., 0., 
  221.974, 0., 12.636, 0.425, 0., 0., 1.07, "", "", "", "", "", "", "", "", 
  "", "", "", "", "", "", "", "", "", "", "", "", "", "", "", "", "", "", 
  57.41, 2.351625*^6, 4.044, 25.8, 3.941, 2.242, 15807.374, "", 237.372, 
  4.81, 5.7, 34.4, "", 1.8, 69.59, 0.735}, {"BWA", "Africa", "Botswana", 
  "2020-07-18", 522., 0., 29.714, 1., 0., 0., 221.974, 0., 12.636, 0.425, 0., 
  0., 1.06, "", "", "", "", "", "", "", "", "", "", "", "", "", "", "", "", 
  "", "", "", "", "", "", "", "", "", "", 57.41, 2.351625*^6, 4.044, 25.8, 
  3.941, 2.242, 15807.374, "", 237.372, 4.81, 5.7, 34.4, "", 1.8, 69.59, 
  0.735}, {"BWA", "Africa", "Botswana", "2020-07-19", 522., 0., 17.571, 1., 
  0., 0., 221.974, 0., 7.472, 0.425, 0., 0., 1.06, "", "", "", "", "", "", 
  "", "", "", "", "", "", "", "", "", "", "", "", "", "", "", "", "", "", "", 
  "", 57.41, 2.351625*^6, 4.044, 25.8, 3.941, 2.242, 15807.374, "", 237.372, 
  4.81, 5.7, 34.4, "", 1.8, 69.59, 0.735}, {"BWA", "Africa", "Botswana", 
  "2020-07-20", 522., 0., 17.571, 1., 0., 0., 221.974, 0., 7.472, 0.425, 0., 
  0., 1.05, "", "", "", "", "", "", "", "", "", "", "", "", "", "", "", "", 
  "", "", "", "", "", "", "", "", "", "", 57.41, 2.351625*^6, 4.044, 25.8, 
  3.941, 2.242, 15807.374, "", 237.372, 4.81, 5.7, 34.4, "", 1.8, 69.59, 
  0.735}, {"BWA", "Africa", "Botswana", "2020-07-21", 522., 0., 17.571, 1., 
  0., 0., 221.974, 0., 7.472, 0.425, 0., 0., 1.05, "", "", "", "", "", "", 
  "", "", "", "", "", "", "", "", "", "", "", "", "", "", "", "", "", "", "", 
  "", 57.41, 2.351625*^6, 4.044, 25.8, 3.941, 2.242, 15807.374, "", 237.372, 
  4.81, 5.7, 34.4, "", 1.8, 69.59, 0.735}, {"BWA", "Africa", "Botswana", 
  "2020-07-22", 522., 0., 17.571, 1., 0., 0., 221.974, 0., 7.472, 0.425, 0., 
  0., 1.04, "", "", "", "", "", "", "", "", "", "", "", "", "", "", "", "", 
  "", "", "", "", "", "", "", "", "", "", 57.41, 2.351625*^6, 4.044, 25.8, 
  3.941, 2.242, 15807.374, "", 237.372, 4.81, 5.7, 34.4, "", 1.8, 69.59, 
  0.735}, {"BWA", "Africa", "Botswana", "2020-07-23", 592., 70., 10., 1., 0., 
  0., 251.741, 29.767, 4.252, 0.425, 0., 0., 1.04, "", "", "", "", "", "", 
  "", "", "", "", "", "", "", "", "", "", "", "", "", "", "", "", "", "", "", 
  "", 57.41, 2.351625*^6, 4.044, 25.8, 3.941, 2.242, 15807.374, "", 237.372, 
  4.81, 5.7, 34.4, "", 1.8, 69.59, 0.735}, {"BWA", "Africa", "Botswana", 
  "2020-07-24", 686., 94., 23.429, 1., 0., 0., 291.713, 39.972, 9.963, 0.425, 
  0., 0., 1.03, "", "", "", "", "", "", "", "", "", "", "", "", "", "", "", 
  "", "", "", "", "", "", "", "", "", "", "", 57.41, 2.351625*^6, 4.044, 
  25.8, 3.941, 2.242, 15807.374, "", 237.372, 4.81, 5.7, 34.4, "", 1.8, 
  69.59, 0.735}, {"BWA", "Africa", "Botswana", "2020-07-25", 686., 0., 
  23.429, 1., 0., 0., 291.713, 0., 9.963, 0.425, 0., 0., 1.02, "", "", "", 
  "", "", "", "", "", "", "", "", "", "", "", "", "", "", "", "", "", "", "", 
  "", "", "", "", 57.41, 2.351625*^6, 4.044, 25.8, 3.941, 2.242, 15807.374, 
  "", 237.372, 4.81, 5.7, 34.4, "", 1.8, 69.59, 0.735}, 
 {"BWA", "Africa", "Botswana", "2020-07-26", 686., 0., 23.429, 1., 0., 0., 
  291.713, 0., 9.963, 0.425, 0., 0., 1.01, "", "", "", "", "", "", "", "", 
  "", "", "", "", "", "", "", "", "", "", "", "", "", "", "", "", "", "", 
  54.17, 2.351625*^6, 4.044, 25.8, 3.941, 2.242, 15807.374, "", 237.372, 
  4.81, 5.7, 34.4, "", 1.8, 69.59, 0.735}, {"BWA", "Africa", "Botswana", 
  "2020-07-27", 739., 53., 31., 2., 1., 0.143, 314.251, 22.538, 13.182, 0.85, 
  0.425, 0.061, 1., "", "", "", "", "", "", "", "", "", "", "", "", "", "", 
  "", "", "", "", "", "", "", "", "", "", "", "", 54.17, 2.351625*^6, 4.044, 
  25.8, 3.941, 2.242, 15807.374, "", 237.372, 4.81, 5.7, 34.4, "", 1.8, 
  69.59, 0.735}, {"BWA", "Africa", "Botswana", "2020-07-28", 739., 0., 31., 
  2., 0., 0.143, 314.251, 0., 13.182, 0.85, 0., 0.061, 0.98, "", "", "", "", 
  "", "", "", "", "", "", "", "", "", "", "", "", "", "", "", "", "", "", "", 
  "", "", "", 54.17, 2.351625*^6, 4.044, 25.8, 3.941, 2.242, 15807.374, "", 
  237.372, 4.81, 5.7, 34.4, "", 1.8, 69.59, 0.735}, 
 {"BWA", "Africa", "Botswana", "2020-07-29", 804., 65., 40.286, 2., 0., 
  0.143, 341.891, 27.64, 17.131, 0.85, 0., 0.061, 0.97, "", "", "", "", "", 
  "", "", "", "", "", "", "", "", "", "", "", "", "", "", "", "", "", "", "", 
  "", "", 54.17, 2.351625*^6, 4.044, 25.8, 3.941, 2.242, 15807.374, "", 
  237.372, 4.81, 5.7, 34.4, "", 1.8, 69.59, 0.735}, 
 {"BWA", "Africa", "Botswana", "2020-07-30", 804., 0., 30.286, 2., 0., 0.143, 
  341.891, 0., 12.879, 0.85, 0., 0.061, 0.96, "", "", "", "", "", "", "", "", 
  "", "", "", "", "", "", "", "", "", "", "", "", "", "", "", "", "", "", 
  54.17, 2.351625*^6, 4.044, 25.8, 3.941, 2.242, 15807.374, "", 237.372, 
  4.81, 5.7, 34.4, "", 1.8, 69.59, 0.735}, {"BWA", "Africa", "Botswana", 
  "2020-07-31", 804., 0., 16.857, 2., 0., 0.143, 341.891, 0., 7.168, 0.85, 
  0., 0.061, 0.94, "", "", "", "", "", "", "", "", "", "", "", "", "", "", 
  "", "", "", "", "", "", "", "", "", "", "", "", 64.35, 2.351625*^6, 4.044, 
  25.8, 3.941, 2.242, 15807.374, "", 237.372, 4.81, 5.7, 34.4, "", 1.8, 
  69.59, 0.735}, {"BWA", "Africa", "Botswana", "2020-08-01", 804., 0., 
  16.857, 2., 0., 0.143, 341.891, 0., 7.168, 0.85, 0., 0.061, 0.93, "", "", 
  "", "", "", "", "", "", "", "", "", "", "", "", "", "", "", "", "", "", "", 
  "", "", "", "", "", 64.35, 2.351625*^6, 4.044, 25.8, 3.941, 2.242, 
  15807.374, "", 237.372, 4.81, 5.7, 34.4, "", 1.8, 69.59, 0.735}, 
 {"BWA", "Africa", "Botswana", "2020-08-02", 804., 0., 16.857, 2., 0., 0.143, 
  341.891, 0., 7.168, 0.85, 0., 0.061, 0.92, "", "", "", "", "", "", "", "", 
  "", "", "", "", "", "", "", "", "", "", "", "", "", "", "", "", "", "", 
  64.35, 2.351625*^6, 4.044, 25.8, 3.941, 2.242, 15807.374, "", 237.372, 
  4.81, 5.7, 34.4, "", 1.8, 69.59, 0.735}, {"BWA", "Africa", "Botswana", 
  "2020-08-03", 804., 0., 9.286, 2., 0., 0., 341.891, 0., 3.949, 0.85, 0., 
  0., 0.91, "", "", "", "", "", "", "", "", "", "", "", "", "", "", "", "", 
  "", "", "", "", "", "", "", "", "", "", 58.8, 2.351625*^6, 4.044, 25.8, 
  3.941, 2.242, 15807.374, "", 237.372, 4.81, 5.7, 34.4, "", 1.8, 69.59, 
  0.735}, {"BWA", "Africa", "Botswana", "2020-08-04", 804., 0., 9.286, 2., 
  0., 0., 341.891, 0., 3.949, 0.85, 0., 0., 0.91, "", "", "", "", "", "", "", 
  "", "", "", "", "", "", "", "", "", "", "", "", "", "", "", "", "", "", "", 
  58.8, 2.351625*^6, 4.044, 25.8, 3.941, 2.242, 15807.374, "", 237.372, 4.81, 
  5.7, 34.4, "", 1.8, 69.59, 0.735}, {"BWA", "Africa", "Botswana", 
  "2020-08-05", 804., 0., 0., 2., 0., 0., 341.891, 0., 0., 0.85, 0., 0., 0.9, 
  "", "", "", "", "", "", "", "", "", "", "", "", "", "", "", "", "", "", "", 
  "", "", "", "", "", "", "", 58.8, 2.351625*^6, 4.044, 25.8, 3.941, 2.242, 
  15807.374, "", 237.372, 4.81, 5.7, 34.4, "", 1.8, 69.59, 0.735}, 
 {"BWA", "Africa", "Botswana", "2020-08-06", 804., 0., 0., 2., 0., 0., 
  341.891, 0., 0., 0.85, 0., 0., 0.89, "", "", "", "", "", "", "", "", "", 
  "", "", "", "", "", "", "", "", "", "", "", "", "", "", "", "", "", 58.8, 
  2.351625*^6, 4.044, 25.8, 3.941, 2.242, 15807.374, "", 237.372, 4.81, 5.7, 
  34.4, "", 1.8, 69.59, 0.735}, {"BWA", "Africa", "Botswana", "2020-08-07", 
  804., 0., 0., 2., 0., 0., 341.891, 0., 0., 0.85, 0., 0., 0.89, "", "", "", 
  "", "", "", "", "", "", "", "", "", "", "", "", "", "", "", "", "", "", "", 
  "", "", "", "", 56.94, 2.351625*^6, 4.044, 25.8, 3.941, 2.242, 15807.374, 
  "", 237.372, 4.81, 5.7, 34.4, "", 1.8, 69.59, 0.735}, 
 {"BWA", "Africa", "Botswana", "2020-08-08", 804., 0., 0., 2., 0., 0., 
  341.891, 0., 0., 0.85, 0., 0., 0.89, "", "", "", "", "", "", "", "", "", 
  "", "", "", "", "", "", "", "", "", "", "", "", "", "", "", "", "", 56.94, 
  2.351625*^6, 4.044, 25.8, 3.941, 2.242, 15807.374, "", 237.372, 4.81, 5.7, 
  34.4, "", 1.8, 69.59, 0.735}, {"BWA", "Africa", "Botswana", "2020-08-09", 
  804., 0., 0., 2., 0., 0., 341.891, 0., 0., 0.85, 0., 0., 0.88, "", "", "", 
  "", "", "", "", "", "", "", "", "", "", "", "", "", "", "", "", "", "", "", 
  "", "", "", "", 56.94, 2.351625*^6, 4.044, 25.8, 3.941, 2.242, 15807.374, 
  "", 237.372, 4.81, 5.7, 34.4, "", 1.8, 69.59, 0.735}, 
 {"BWA", "Africa", "Botswana", "2020-08-10", 1066., 262., 37.429, 2., 0., 0., 
  453.304, 111.412, 15.916, 0.85, 0., 0., 0.88, "", "", "", "", "", "", "", 
  "", "", "", "", "", "", "", "", "", "", "", "", "", "", "", "", "", "", "", 
  56.94, 2.351625*^6, 4.044, 25.8, 3.941, 2.242, 15807.374, "", 237.372, 
  4.81, 5.7, 34.4, "", 1.8, 69.59, 0.735}, {"BWA", "Africa", "Botswana", 
  "2020-08-11", 1066., 0., 37.429, 2., 0., 0., 453.304, 0., 15.916, 0.85, 0., 
  0., 0.88, "", "", "", "", "", "", "", "", "", "", "", "", "", "", "", "", 
  "", "", "", "", "", "", "", "", "", "", 56.94, 2.351625*^6, 4.044, 25.8, 
  3.941, 2.242, 15807.374, "", 237.372, 4.81, 5.7, 34.4, "", 1.8, 69.59, 
  0.735}, {"BWA", "Africa", "Botswana", "2020-08-12", 1066., 0., 37.429, 2., 
  0., 0., 453.304, 0., 15.916, 0.85, 0., 0., 0.88, "", "", "", "", "", "", 
  "", "", "", "", "", "", "", "", "", "", "", "", "", "", "", "", "", "", "", 
  "", 56.94, 2.351625*^6, 4.044, 25.8, 3.941, 2.242, 15807.374, "", 237.372, 
  4.81, 5.7, 34.4, "", 1.8, 69.59, 0.735}, {"BWA", "Africa", "Botswana", 
  "2020-08-13", 1214., 148., 58.571, 3., 1., 0.143, 516.239, 62.935, 24.907, 
  1.276, 0.425, 0.061, 0.88, "", "", "", "", "", "", "", "", "", "", "", "", 
  "", "", "", "", "", "", "", "", "", "", "", "", "", "", 56.94, 2.351625*^6, 
  4.044, 25.8, 3.941, 2.242, 15807.374, "", 237.372, 4.81, 5.7, 34.4, "", 
  1.8, 69.59, 0.735}, {"BWA", "Africa", "Botswana", "2020-08-14", 1214., 0., 
  58.571, 3., 0., 0.143, 516.239, 0., 24.907, 1.276, 0., 0.061, 0.87, "", "", 
  "", "", "", "", "", "", "", "", "", "", "", "", "", "", "", "", "", "", "", 
  "", "", "", "", "", 47.22, 2.351625*^6, 4.044, 25.8, 3.941, 2.242, 
  15807.374, "", 237.372, 4.81, 5.7, 34.4, "", 1.8, 69.59, 0.735}, 
 {"BWA", "Africa", "Botswana", "2020-08-15", 1214., 0., 58.571, 3., 0., 
  0.143, 516.239, 0., 24.907, 1.276, 0., 0.061, 0.87, "", "", "", "", "", "", 
  "", "", "", "", "", "", "", "", "", "", "", "", "", "", "", "", "", "", "", 
  "", 47.22, 2.351625*^6, 4.044, 25.8, 3.941, 2.242, 15807.374, "", 237.372, 
  4.81, 5.7, 34.4, "", 1.8, 69.59, 0.735}, {"BWA", "Africa", "Botswana", 
  "2020-08-16", 1214., 0., 58.571, 3., 0., 0.143, 516.239, 0., 24.907, 1.276, 
  0., 0.061, 0.86, "", "", "", "", "", "", "", "", "", "", "", "", "", "", 
  "", "", "", "", "", "", "", "", "", "", "", "", 47.22, 2.351625*^6, 4.044, 
  25.8, 3.941, 2.242, 15807.374, "", 237.372, 4.81, 5.7, 34.4, "", 1.8, 
  69.59, 0.735}, {"BWA", "Africa", "Botswana", "2020-08-17", 1308., 94., 
  34.571, 3., 0., 0.143, 556.211, 39.972, 14.701, 1.276, 0., 0.061, 0.86, "", 
  "", "", "", "", "", "", "", "", "", "", "", "", "", "", "", "", "", "", "", 
  "", "", "", "", "", "", 47.22, 2.351625*^6, 4.044, 25.8, 3.941, 2.242, 
  15807.374, "", 237.372, 4.81, 5.7, 34.4, "", 1.8, 69.59, 0.735}, 
 {"BWA", "Africa", "Botswana", "2020-08-18", 1308., 0., 34.571, 3., 0., 
  0.143, 556.211, 0., 14.701, 1.276, 0., 0.061, 0.86, "", "", "", "", "", "", 
  "", "", "", "", "", "", "", "", "", "", "", "", "", "", "", "", "", "", "", 
  "", 47.22, 2.351625*^6, 4.044, 25.8, 3.941, 2.242, 15807.374, "", 237.372, 
  4.81, 5.7, 34.4, "", 1.8, 69.59, 0.735}, {"BWA", "Africa", "Botswana", 
  "2020-08-19", 1308., 0., 34.571, 3., 0., 0.143, 556.211, 0., 14.701, 1.276, 
  0., 0.061, 0.85, "", "", "", "", "", "", "", "", "", "", "", "", "", "", 
  "", "", "", "", "", "", "", "", "", "", "", "", 47.22, 2.351625*^6, 4.044, 
  25.8, 3.941, 2.242, 15807.374, "", 237.372, 4.81, 5.7, 34.4, "", 1.8, 
  69.59, 0.735}, {"BWA", "Africa", "Botswana", "2020-08-20", 1308., 0., 
  13.429, 3., 0., 0., 556.211, 0., 5.71, 1.276, 0., 0., 0.85, "", "", "", "", 
  "", "", "", "", "", "", "", "", "", "", "", "", "", "", "", "", "", "", "", 
  "", "", "", 47.22, 2.351625*^6, 4.044, 25.8, 3.941, 2.242, 15807.374, "", 
  237.372, 4.81, 5.7, 34.4, "", 1.8, 69.59, 0.735}, 
 {"BWA", "Africa", "Botswana", "2020-08-21", 1308., 0., 13.429, 3., 0., 0., 
  556.211, 0., 5.71, 1.276, 0., 0., 0.85, "", "", "", "", "", "", "", "", "", 
  "", "", "", "", "", "", "", "", "", "", "", "", "", "", "", "", "", 47.22, 
  2.351625*^6, 4.044, 25.8, 3.941, 2.242, 15807.374, "", 237.372, 4.81, 5.7, 
  34.4, "", 1.8, 69.59, 0.735}, {"BWA", "Africa", "Botswana", "2020-08-22", 
  1308., 0., 13.429, 3., 0., 0., 556.211, 0., 5.71, 1.276, 0., 0., 0.84, "", 
  "", "", "", "", "", "", "", "", "", "", "", "", "", "", "", "", "", "", "", 
  "", "", "", "", "", "", 47.22, 2.351625*^6, 4.044, 25.8, 3.941, 2.242, 
  15807.374, "", 237.372, 4.81, 5.7, 34.4, "", 1.8, 69.59, 0.735}, 
 {"BWA", "Africa", "Botswana", "2020-08-23", 1308., 0., 13.429, 3., 0., 0., 
  556.211, 0., 5.71, 1.276, 0., 0., 0.84, "", "", "", "", "", "", "", "", "", 
  "", "", "", "", "", "", "", "", "", "", "", "", "", "", "", "", "", 47.22, 
  2.351625*^6, 4.044, 25.8, 3.941, 2.242, 15807.374, "", 237.372, 4.81, 5.7, 
  34.4, "", 1.8, 69.59, 0.735}, {"BWA", "Africa", "Botswana", "2020-08-24", 
  1562., 254., 36.286, 3., 0., 0., 664.222, 108.01, 15.43, 1.276, 0., 0., 
  0.84, "", "", "", "", "", "", "", "", "", "", "", "", "", "", "", "", "", 
  "", "", "", "", "", "", "", "", "", 47.22, 2.351625*^6, 4.044, 25.8, 3.941, 
  2.242, 15807.374, "", 237.372, 4.81, 5.7, 34.4, "", 1.8, 69.59, 0.735}, 
 {"BWA", "Africa", "Botswana", "2020-08-25", 1562., 0., 36.286, 3., 0., 0., 
  664.222, 0., 15.43, 1.276, 0., 0., 0.84, "", "", "", "", "", "", "", "", 
  "", "", "", "", "", "", "", "", "", "", "", "", "", "", "", "", "", "", 
  52.78, 2.351625*^6, 4.044, 25.8, 3.941, 2.242, 15807.374, "", 237.372, 
  4.81, 5.7, 34.4, "", 1.8, 69.59, 0.735}, {"BWA", "Africa", "Botswana", 
  "2020-08-26", 1562., 0., 36.286, 3., 0., 0., 664.222, 0., 15.43, 1.276, 0., 
  0., 0.84, "", "", "", "", "", "", "", "", "", "", "", "", "", "", "", "", 
  "", "", "", "", "", "", "", "", "", "", 52.78, 2.351625*^6, 4.044, 25.8, 
  3.941, 2.242, 15807.374, "", 237.372, 4.81, 5.7, 34.4, "", 1.8, 69.59, 
  0.735}, {"BWA", "Africa", "Botswana", "2020-08-27", 1562., 0., 36.286, 3., 
  0., 0., 664.222, 0., 15.43, 1.276, 0., 0., 0.84, "", "", "", "", "", "", 
  "", "", "", "", "", "", "", "", "", "", "", "", "", "", "", "", "", "", "", 
  "", 52.78, 2.351625*^6, 4.044, 25.8, 3.941, 2.242, 15807.374, "", 237.372, 
  4.81, 5.7, 34.4, "", 1.8, 69.59, 0.735}, {"BWA", "Africa", "Botswana", 
  "2020-08-28", 1562., 0., 36.286, 3., 0., 0., 664.222, 0., 15.43, 1.276, 0., 
  0., 0.85, "", "", "", "", "", "", "", "", "", "", "", "", "", "", "", "", 
  "", "", "", "", "", "", "", "", "", "", 52.78, 2.351625*^6, 4.044, 25.8, 
  3.941, 2.242, 15807.374, "", 237.372, 4.81, 5.7, 34.4, "", 1.8, 69.59, 
  0.735}, {"BWA", "Africa", "Botswana", "2020-08-29", 1562., 0., 36.286, 3., 
  0., 0., 664.222, 0., 15.43, 1.276, 0., 0., 0.85, "", "", "", "", "", "", 
  "", "", "", "", "", "", "", "", "", "", "", "", "", "", "", "", "", "", "", 
  "", 52.78, 2.351625*^6, 4.044, 25.8, 3.941, 2.242, 15807.374, "", 237.372, 
  4.81, 5.7, 34.4, "", 1.8, 69.59, 0.735}, {"BWA", "Africa", "Botswana", 
  "2020-08-30", 1633., 71., 46.429, 6., 3., 0.429, 694.413, 30.192, 19.743, 
  2.551, 1.276, 0.182, 0.85, "", "", "", "", "", "", "", "", "", "", "", "", 
  "", "", "", "", "", "", "", "", "", "", "", "", "", "", 52.78, 2.351625*^6, 
  4.044, 25.8, 3.941, 2.242, 15807.374, "", 237.372, 4.81, 5.7, 34.4, "", 
  1.8, 69.59, 0.735}, {"BWA", "Africa", "Botswana", "2020-08-31", 1633., 0., 
  10.143, 6., 0., 0.429, 694.413, 0., 4.313, 2.551, 0., 0.182, 0.85, "", "", 
  "", "", "", "", "", "", "", "", "", "", "", "", "", "", "", "", "", "", "", 
  "", "", "", "", "", 52.78, 2.351625*^6, 4.044, 25.8, 3.941, 2.242, 
  15807.374, "", 237.372, 4.81, 5.7, 34.4, "", 1.8, 69.59, 0.735}, 
 {"BWA", "Africa", "Botswana", "2020-09-01", 1724., 91., 23.143, 6., 0., 
  0.429, 733.11, 38.697, 9.841, 2.551, 0., 0.182, 0.86, "", "", "", "", "", 
  "", "", "", "", "", "", "", "", "", "", "", "", "", "", "", "", "", "", "", 
  "", "", 52.78, 2.351625*^6, 4.044, 25.8, 3.941, 2.242, 15807.374, "", 
  237.372, 4.81, 5.7, 34.4, "", 1.8, 69.59, 0.735}, 
 {"BWA", "Africa", "Botswana", "2020-09-02", 1724., 0., 23.143, 6., 0., 
  0.429, 733.11, 0., 9.841, 2.551, 0., 0.182, 0.85, "", "", "", "", "", "", 
  "", "", "", "", "", "", "", "", "", "", "", "", "", "", "", "", "", "", "", 
  "", 52.78, 2.351625*^6, 4.044, 25.8, 3.941, 2.242, 15807.374, "", 237.372, 
  4.81, 5.7, 34.4, "", 1.8, 69.59, 0.735}, {"BWA", "Africa", "Botswana", 
  "2020-09-03", 1724., 0., 23.143, 6., 0., 0.429, 733.11, 0., 9.841, 2.551, 
  0., 0.182, 0.85, "", "", "", "", "", "", "", "", "", "", "", "", "", "", 
  "", "", "", "", "", "", "", "", "", "", "", "", 52.78, 2.351625*^6, 4.044, 
  25.8, 3.941, 2.242, 15807.374, "", 237.372, 4.81, 5.7, 34.4, "", 1.8, 
  69.59, 0.735}, {"BWA", "Africa", "Botswana", "2020-09-04", 2002., 278., 
  62.857, 8., 2., 0.714, 851.326, 118.216, 26.729, 3.402, 0.85, 0.304, 0.86, 
  "", "", "", "", "", "", "", "", "", "", "", "", "", "", "", "", "", "", "", 
  "", "", "", "", "", "", "", 52.78, 2.351625*^6, 4.044, 25.8, 3.941, 2.242, 
  15807.374, "", 237.372, 4.81, 5.7, 34.4, "", 1.8, 69.59, 0.735}, 
 {"BWA", "Africa", "Botswana", "2020-09-05", 2002., 0., 62.857, 8., 0., 
  0.714, 851.326, 0., 26.729, 3.402, 0., 0.304, 0.86, "", "", "", "", "", "", 
  "", "", "", "", "", "", "", "", "", "", "", "", "", "", "", "", "", "", "", 
  "", 52.78, 2.351625*^6, 4.044, 25.8, 3.941, 2.242, 15807.374, "", 237.372, 
  4.81, 5.7, 34.4, "", 1.8, 69.59, 0.735}, {"BWA", "Africa", "Botswana", 
  "2020-09-06", 2002., 0., 52.714, 8., 0., 0.286, 851.326, 0., 22.416, 3.402, 
  0., 0.121, 0.86, "", "", "", "", "", "", "", "", "", "", "", "", "", "", 
  "", "", "", "", "", "", "", "", "", "", "", "", 52.78, 2.351625*^6, 4.044, 
  25.8, 3.941, 2.242, 15807.374, "", 237.372, 4.81, 5.7, 34.4, "", 1.8, 
  69.59, 0.735}, {"BWA", "Africa", "Botswana", "2020-09-07", 2126., 124., 
  70.429, 9., 1., 0.429, 904.056, 52.729, 29.949, 3.827, 0.425, 0.182, 0.86, 
  "", "", "", "", "", "", "", "", "", "", "", "", "", "", "", "", "", "", "", 
  "", "", "", "", "", "", "", 52.78, 2.351625*^6, 4.044, 25.8, 3.941, 2.242, 
  15807.374, "", 237.372, 4.81, 5.7, 34.4, "", 1.8, 69.59, 0.735}, 
 {"BWA", "Africa", "Botswana", "2020-09-08", 2126., 0., 57.429, 9., 0., 
  0.429, 904.056, 0., 24.421, 3.827, 0., 0.182, 0.86, "", "", "", "", "", "", 
  "", "", "", "", "", "", "", "", "", "", "", "", "", "", "", "", "", "", "", 
  "", 52.78, 2.351625*^6, 4.044, 25.8, 3.941, 2.242, 15807.374, "", 237.372, 
  4.81, 5.7, 34.4, "", 1.8, 69.59, 0.735}, {"BWA", "Africa", "Botswana", 
  "2020-09-09", 2126., 0., 57.429, 9., 0., 0.429, 904.056, 0., 24.421, 3.827, 
  0., 0.182, 0.86, "", "", "", "", "", "", "", "", "", "", "", "", "", "", 
  "", "", "", "", "", "", "", "", "", "", "", "", 52.78, 2.351625*^6, 4.044, 
  25.8, 3.941, 2.242, 15807.374, "", 237.372, 4.81, 5.7, 34.4, "", 1.8, 
  69.59, 0.735}, {"BWA", "Africa", "Botswana", "2020-09-10", 2252., 126., 
  75.429, 10., 1., 0.571, 957.636, 53.58, 32.075, 4.252, 0.425, 0.243, 0.87, 
  "", "", "", "", "", "", "", "", "", "", "", "", "", "", "", "", "", "", "", 
  "", "", "", "", "", "", "", 52.78, 2.351625*^6, 4.044, 25.8, 3.941, 2.242, 
  15807.374, "", 237.372, 4.81, 5.7, 34.4, "", 1.8, 69.59, 0.735}, 
 {"BWA", "Africa", "Botswana", "2020-09-11", 2252., 0., 35.714, 10., 0., 
  0.286, 957.636, 0., 15.187, 4.252, 0., 0.121, 0.87, "", "", "", "", "", "", 
  "", "", "", "", "", "", "", "", "", "", "", "", "", "", "", "", "", "", "", 
  "", 52.78, 2.351625*^6, 4.044, 25.8, 3.941, 2.242, 15807.374, "", 237.372, 
  4.81, 5.7, 34.4, "", 1.8, 69.59, 0.735}, {"BWA", "Africa", "Botswana", 
  "2020-09-12", 2252., 0., 35.714, 10., 0., 0.286, 957.636, 0., 15.187, 
  4.252, 0., 0.121, 0.87, "", "", "", "", "", "", "", "", "", "", "", "", "", 
  "", "", "", "", "", "", "", "", "", "", "", "", "", 52.78, 2.351625*^6, 
  4.044, 25.8, 3.941, 2.242, 15807.374, "", 237.372, 4.81, 5.7, 34.4, "", 
  1.8, 69.59, 0.735}, {"BWA", "Africa", "Botswana", "2020-09-13", 2252., 0., 
  35.714, 10., 0., 0.286, 957.636, 0., 15.187, 4.252, 0., 0.121, 0.87, "", 
  "", "", "", "", "", "", "", "", "", "", "", "", "", "", "", "", "", "", "", 
  "", "", "", "", "", "", 52.78, 2.351625*^6, 4.044, 25.8, 3.941, 2.242, 
  15807.374, "", 237.372, 4.81, 5.7, 34.4, "", 1.8, 69.59, 0.735}, 
 {"BWA", "Africa", "Botswana", "2020-09-14", 2463., 211., 48.143, 11., 1., 
  0.286, 1047.361, 89.725, 20.472, 4.678, 0.425, 0.121, 0.87, "", "", "", "", 
  "", "", "", "", "", "", "", "", "", "", "", "", "", "", "", "", "", "", "", 
  "", "", "", 58.33, 2.351625*^6, 4.044, 25.8, 3.941, 2.242, 15807.374, "", 
  237.372, 4.81, 5.7, 34.4, "", 1.8, 69.59, 0.735}, 
 {"BWA", "Africa", "Botswana", "2020-09-15", 2463., 0., 48.143, 11., 0., 
  0.286, 1047.361, 0., 20.472, 4.678, 0., 0.121, 0.87, "", "", "", "", "", 
  "", "", "", "", "", "", "", "", "", "", "", "", "", "", "", "", "", "", "", 
  "", "", 58.33, 2.351625*^6, 4.044, 25.8, 3.941, 2.242, 15807.374, "", 
  237.372, 4.81, 5.7, 34.4, "", 1.8, 69.59, 0.735}, 
 {"BWA", "Africa", "Botswana", "2020-09-16", 2463., 0., 48.143, 11., 0., 
  0.286, 1047.361, 0., 20.472, 4.678, 0., 0.121, 0.87, "", "", "", "", "", 
  "", "", "", "", "", "", "", "", "", "", "", "", "", "", "", "", "", "", "", 
  "", "", 58.33, 2.351625*^6, 4.044, 25.8, 3.941, 2.242, 15807.374, "", 
  237.372, 4.81, 5.7, 34.4, "", 1.8, 69.59, 0.735}, 
 {"BWA", "Africa", "Botswana", "2020-09-17", 2567., 104., 45., 13., 2., 
  0.429, 1091.586, 44.225, 19.136, 5.528, 0.85, 0.182, 0.86, "", "", "", "", 
  "", "", "", "", "", "", "", "", "", "", "", "", "", "", "", "", "", "", "", 
  "", "", "", 58.33, 2.351625*^6, 4.044, 25.8, 3.941, 2.242, 15807.374, "", 
  237.372, 4.81, 5.7, 34.4, "", 1.8, 69.59, 0.735}, 
 {"BWA", "Africa", "Botswana", "2020-09-18", 2567., 0., 45., 13., 0., 0.429, 
  1091.586, 0., 19.136, 5.528, 0., 0.182, 0.86, "", "", "", "", "", "", "", 
  "", "", "", "", "", "", "", "", "", "", "", "", "", "", "", "", "", "", "", 
  58.33, 2.351625*^6, 4.044, 25.8, 3.941, 2.242, 15807.374, "", 237.372, 
  4.81, 5.7, 34.4, "", 1.8, 69.59, 0.735}, {"BWA", "Africa", "Botswana", 
  "2020-09-19", 2567., 0., 45., 13., 0., 0.429, 1091.586, 0., 19.136, 5.528, 
  0., 0.182, 0.86, "", "", "", "", "", "", "", "", "", "", "", "", "", "", 
  "", "", "", "", "", "", "", "", "", "", "", "", 58.33, 2.351625*^6, 4.044, 
  25.8, 3.941, 2.242, 15807.374, "", 237.372, 4.81, 5.7, 34.4, "", 1.8, 
  69.59, 0.735}, {"BWA", "Africa", "Botswana", "2020-09-20", 2567., 0., 45., 
  13., 0., 0.429, 1091.586, 0., 19.136, 5.528, 0., 0.182, 0.86, "", "", "", 
  "", "", "", "", "", "", "", "", "", "", "", "", "", "", "", "", "", "", "", 
  "", "", "", "", 58.33, 2.351625*^6, 4.044, 25.8, 3.941, 2.242, 15807.374, 
  "", 237.372, 4.81, 5.7, 34.4, "", 1.8, 69.59, 0.735}, 
 {"BWA", "Africa", "Botswana", "2020-09-21", 2567., 0., 14.857, 13., 0., 
  0.286, 1091.586, 0., 6.318, 5.528, 0., 0.121, 0.86, "", "", "", "", "", "", 
  "", "", "", "", "", "", "", "", "", "", "", "", "", "", "", "", "", "", "", 
  "", 58.33, 2.351625*^6, 4.044, 25.8, 3.941, 2.242, 15807.374, "", 237.372, 
  4.81, 5.7, 34.4, "", 1.8, 69.59, 0.735}, {"BWA", "Africa", "Botswana", 
  "2020-09-22", 2567., 0., 14.857, 13., 0., 0.286, 1091.586, 0., 6.318, 
  5.528, 0., 0.121, 0.86, "", "", "", "", "", "", "", "", "", "", "", "", "", 
  "", "", "", "", "", "", "", "", "", "", "", "", "", 58.33, 2.351625*^6, 
  4.044, 25.8, 3.941, 2.242, 15807.374, "", 237.372, 4.81, 5.7, 34.4, "", 
  1.8, 69.59, 0.735}, {"BWA", "Africa", "Botswana", "2020-09-23", 2567., 0., 
  14.857, 13., 0., 0.286, 1091.586, 0., 6.318, 5.528, 0., 0.121, 0.86, "", 
  "", "", "", "", "", "", "", "", "", "", "", "", "", "", "", "", "", "", "", 
  "", "", "", "", "", "", 58.33, 2.351625*^6, 4.044, 25.8, 3.941, 2.242, 
  15807.374, "", 237.372, 4.81, 5.7, 34.4, "", 1.8, 69.59, 0.735}, 
 {"BWA", "Africa", "Botswana", "2020-09-24", 2921., 354., 50.571, 16., 3., 
  0.429, 1242.12, 150.534, 21.505, 6.804, 1.276, 0.182, 0.86, "", "", "", "", 
  "", "", "", "", "", "", "", "", "", "", "", "", "", "", "", "", "", "", "", 
  "", "", "", 58.33, 2.351625*^6, 4.044, 25.8, 3.941, 2.242, 15807.374, "", 
  237.372, 4.81, 5.7, 34.4, "", 1.8, 69.59, 0.735}, 
 {"BWA", "Africa", "Botswana", "2020-09-25", 2921., 0., 50.571, 16., 0., 
  0.429, 1242.12, 0., 21.505, 6.804, 0., 0.182, 0.86, "", "", "", "", "", "", 
  "", "", "", "", "", "", "", "", "", "", "", "", "", "", "", "", "", "", "", 
  "", 63.89, 2.351625*^6, 4.044, 25.8, 3.941, 2.242, 15807.374, "", 237.372, 
  4.81, 5.7, 34.4, "", 1.8, 69.59, 0.735}, {"BWA", "Africa", "Botswana", 
  "2020-09-26", 2921., 0., 50.571, 16., 0., 0.429, 1242.12, 0., 21.505, 
  6.804, 0., 0.182, 0.86, "", "", "", "", "", "", "", "", "", "", "", "", "", 
  "", "", "", "", "", "", "", "", "", "", "", "", "", 63.89, 2.351625*^6, 
  4.044, 25.8, 3.941, 2.242, 15807.374, "", 237.372, 4.81, 5.7, 34.4, "", 
  1.8, 69.59, 0.735}, {"BWA", "Africa", "Botswana", "2020-09-27", 2921., 0., 
  50.571, 16., 0., 0.429, 1242.12, 0., 21.505, 6.804, 0., 0.182, 0.87, "", 
  "", "", "", "", "", "", "", "", "", "", "", "", "", "", "", "", "", "", "", 
  "", "", "", "", "", "", 63.89, 2.351625*^6, 4.044, 25.8, 3.941, 2.242, 
  15807.374, "", 237.372, 4.81, 5.7, 34.4, "", 1.8, 69.59, 0.735}, 
 {"BWA", "Africa", "Botswana", "2020-09-28", 3172., 251., 86.429, 16., 0., 
  0.429, 1348.855, 106.735, 36.753, 6.804, 0., 0.182, 0.87, "", "", "", "", 
  "", "", "", "", "", "", "", "", "", "", "", "", "", "", "", "", "", "", "", 
  "", "", "", 63.89, 2.351625*^6, 4.044, 25.8, 3.941, 2.242, 15807.374, "", 
  237.372, 4.81, 5.7, 34.4, "", 1.8, 69.59, 0.735}, 
 {"BWA", "Africa", "Botswana", "2020-09-29", 3172., 0., 86.429, 16., 0., 
  0.429, 1348.855, 0., 36.753, 6.804, 0., 0.182, 0.87, "", "", "", "", "", 
  "", "", "", "", "", "", "", "", "", "", "", "", "", "", "", "", "", "", "", 
  "", "", 63.89, 2.351625*^6, 4.044, 25.8, 3.941, 2.242, 15807.374, "", 
  237.372, 4.81, 5.7, 34.4, "", 1.8, 69.59, 0.735}, 
 {"BWA", "Africa", "Botswana", "2020-09-30", 3172., 0., 86.429, 16., 0., 
  0.429, 1348.855, 0., 36.753, 6.804, 0., 0.182, 0.86, "", "", "", "", "", 
  "", "", "", "", "", "", "", "", "", "", "", "", "", "", "", "", "", "", "", 
  "", "", 63.89, 2.351625*^6, 4.044, 25.8, 3.941, 2.242, 15807.374, "", 
  237.372, 4.81, 5.7, 34.4, "", 1.8, 69.59, 0.735}, 
 {"BWA", "Africa", "Botswana", "2020-10-01", 3172., 0., 35.857, 16., 0., 0., 
  1348.855, 0., 15.248, 6.804, 0., 0., 0.86, "", "", "", "", "", "", "", "", 
  "", "", "", "", "", "", "", "", "", "", "", "", "", "", "", "", "", "", 
  63.89, 2.351625*^6, 4.044, 25.8, 3.941, 2.242, 15807.374, "", 237.372, 
  4.81, 5.7, 34.4, "", 1.8, 69.59, 0.735}, {"BWA", "Africa", "Botswana", 
  "2020-10-02", 3172., 0., 35.857, 16., 0., 0., 1348.855, 0., 15.248, 6.804, 
  0., 0., 0.86, "", "", "", "", "", "", "", "", "", "", "", "", "", "", "", 
  "", "", "", "", "", "", "", "", "", "", "", 63.89, 2.351625*^6, 4.044, 
  25.8, 3.941, 2.242, 15807.374, "", 237.372, 4.81, 5.7, 34.4, "", 1.8, 
  69.59, 0.735}, {"BWA", "Africa", "Botswana", "2020-10-03", 3172., 0., 
  35.857, 16., 0., 0., 1348.855, 0., 15.248, 6.804, 0., 0., 0.86, "", "", "", 
  "", "", "", "", "", "", "", "", "", "", "", "", "", "", "", "", "", "", "", 
  "", "", "", "", 63.89, 2.351625*^6, 4.044, 25.8, 3.941, 2.242, 15807.374, 
  "", 237.372, 4.81, 5.7, 34.4, "", 1.8, 69.59, 0.735}, 
 {"BWA", "Africa", "Botswana", "2020-10-04", 3172., 0., 35.857, 16., 0., 0., 
  1348.855, 0., 15.248, 6.804, 0., 0., 0.87, "", "", "", "", "", "", "", "", 
  "", "", "", "", "", "", "", "", "", "", "", "", "", "", "", "", "", "", 
  63.89, 2.351625*^6, 4.044, 25.8, 3.941, 2.242, 15807.374, "", 237.372, 
  4.81, 5.7, 34.4, "", 1.8, 69.59, 0.735}, {"BWA", "Africa", "Botswana", 
  "2020-10-05", 3172., 0., 0., 16., 0., 0., 1348.855, 0., 0., 6.804, 0., 0., 
  0.87, "", "", "", "", "", "", "", "", "", "", "", "", "", "", "", "", "", 
  "", "", "", "", "", "", "", "", "", 63.89, 2.351625*^6, 4.044, 25.8, 3.941, 
  2.242, 15807.374, "", 237.372, 4.81, 5.7, 34.4, "", 1.8, 69.59, 0.735}, 
 {"BWA", "Africa", "Botswana", "2020-10-06", 3172., 0., 0., 18., 2., 0.286, 
  1348.855, 0., 0., 7.654, 0.85, 0.121, 0.87, "", "", "", "", "", "", "", "", 
  "", "", "", "", "", "", "", "", "", "", "", "", "", "", "", "", "", "", 
  63.89, 2.351625*^6, 4.044, 25.8, 3.941, 2.242, 15807.374, "", 237.372, 
  4.81, 5.7, 34.4, "", 1.8, 69.59, 0.735}, {"BWA", "Africa", "Botswana", 
  "2020-10-07", 3172., 0., 0., 18., 0., 0.286, 1348.855, 0., 0., 7.654, 0., 
  0.121, 0.88, "", "", "", "", "", "", "", "", "", "", "", "", "", "", "", 
  "", "", "", "", "", "", "", "", "", "", "", 63.89, 2.351625*^6, 4.044, 
  25.8, 3.941, 2.242, 15807.374, "", 237.372, 4.81, 5.7, 34.4, "", 1.8, 
  69.59, 0.735}, {"BWA", "Africa", "Botswana", "2020-10-08", 3219., 47., 
  6.714, 18., 0., 0.286, 1368.841, 19.986, 2.855, 7.654, 0., 0.121, 0.88, "", 
  "", "", "", "", "", "", "", "", "", "", "", "", "", "", "", "", "", "", "", 
  "", "", "", "", "", "", 63.89, 2.351625*^6, 4.044, 25.8, 3.941, 2.242, 
  15807.374, "", 237.372, 4.81, 5.7, 34.4, "", 1.8, 69.59, 0.735}, 
 {"BWA", "Africa", "Botswana", "2020-10-09", 3219., 0., 6.714, 18., 0., 
  0.286, 1368.841, 0., 2.855, 7.654, 0., 0.121, 0.89, "", "", "", "", "", "", 
  "", "", "", "", "", "", "", "", "", "", "", "", "", "", "", "", "", "", "", 
  "", 63.89, 2.351625*^6, 4.044, 25.8, 3.941, 2.242, 15807.374, "", 237.372, 
  4.81, 5.7, 34.4, "", 1.8, 69.59, 0.735}, {"BWA", "Africa", "Botswana", 
  "2020-10-10", 3219., 0., 6.714, 18., 0., 0.286, 1368.841, 0., 2.855, 7.654, 
  0., 0.121, 0.89, "", "", "", "", "", "", "", "", "", "", "", "", "", "", 
  "", "", "", "", "", "", "", "", "", "", "", "", 63.89, 2.351625*^6, 4.044, 
  25.8, 3.941, 2.242, 15807.374, "", 237.372, 4.81, 5.7, 34.4, "", 1.8, 
  69.59, 0.735}, {"BWA", "Africa", "Botswana", "2020-10-11", 3219., 0., 
  6.714, 18., 0., 0.286, 1368.841, 0., 2.855, 7.654, 0., 0.121, 0.9, "", "", 
  "", "", "", "", "", "", "", "", "", "", "", "", "", "", "", "", "", "", "", 
  "", "", "", "", "", 63.89, 2.351625*^6, 4.044, 25.8, 3.941, 2.242, 
  15807.374, "", 237.372, 4.81, 5.7, 34.4, "", 1.8, 69.59, 0.735}, 
 {"BWA", "Africa", "Botswana", "2020-10-12", 3515., 296., 49., 20., 2., 
  0.571, 1494.711, 125.87, 20.837, 8.505, 0.85, 0.243, 0.91, "", "", "", "", 
  "", "", "", "", "", "", "", "", "", "", "", "", "", "", "", "", "", "", "", 
  "", "", "", 63.89, 2.351625*^6, 4.044, 25.8, 3.941, 2.242, 15807.374, "", 
  237.372, 4.81, 5.7, 34.4, "", 1.8, 69.59, 0.735}, 
 {"BWA", "Africa", "Botswana", "2020-10-13", 3515., 0., 49., 20., 0., 0.286, 
  1494.711, 0., 20.837, 8.505, 0., 0.121, 0.91, "", "", "", "", "", "", "", 
  "", "", "", "", "", "", "", "", "", "", "", "", "", "", "", "", "", "", "", 
  63.89, 2.351625*^6, 4.044, 25.8, 3.941, 2.242, 15807.374, "", 237.372, 
  4.81, 5.7, 34.4, "", 1.8, 69.59, 0.735}, {"BWA", "Africa", "Botswana", 
  "2020-10-14", 3515., 0., 49., 20., 0., 0.286, 1494.711, 0., 20.837, 8.505, 
  0., 0.121, 0.92, "", "", "", "", "", "", "", "", "", "", "", "", "", "", 
  "", "", "", "", "", "", "", "", "", "", "", "", 63.89, 2.351625*^6, 4.044, 
  25.8, 3.941, 2.242, 15807.374, "", 237.372, 4.81, 5.7, 34.4, "", 1.8, 
  69.59, 0.735}, {"BWA", "Africa", "Botswana", "2020-10-15", 3914., 399., 
  99.286, 20., 0., 0.286, 1664.381, 169.67, 42.22, 8.505, 0., 0.121, 0.93, 
  "", "", "", "", "", "", "", "", "", "", "", "", "", "", "", "", "", "", "", 
  "", "", "", "", "", "", "", 63.89, 2.351625*^6, 4.044, 25.8, 3.941, 2.242, 
  15807.374, "", 237.372, 4.81, 5.7, 34.4, "", 1.8, 69.59, 0.735}, 
 {"BWA", "Africa", "Botswana", "2020-10-16", 5242., 1328., 289., 20., 0., 
  0.286, 2229.097, 564.716, 122.894, 8.505, 0., 0.121, 0.92, "", "", "", "", 
  "", "", "", "", "", "", "", "", "", "", "", "", "", "", "", "", "", "", "", 
  "", "", "", 63.89, 2.351625*^6, 4.044, 25.8, 3.941, 2.242, 15807.374, "", 
  237.372, 4.81, 5.7, 34.4, "", 1.8, 69.59, 0.735}, 
 {"BWA", "Africa", "Botswana", "2020-10-17", 5242., 0., 289., 20., 0., 0.286, 
  2229.097, 0., 122.894, 8.505, 0., 0.121, 0.92, "", "", "", "", "", "", "", 
  "", "", "", "", "", "", "", "", "", "", "", "", "", "", "", "", "", "", "", 
  63.89, 2.351625*^6, 4.044, 25.8, 3.941, 2.242, 15807.374, "", 237.372, 
  4.81, 5.7, 34.4, "", 1.8, 69.59, 0.735}, {"BWA", "Africa", "Botswana", 
  "2020-10-18", 5242., 0., 289., 20., 0., 0.286, 2229.097, 0., 122.894, 
  8.505, 0., 0.121, 0.92, "", "", "", "", "", "", "", "", "", "", "", "", "", 
  "", "", "", "", "", "", "", "", "", "", "", "", "", 63.89, 2.351625*^6, 
  4.044, 25.8, 3.941, 2.242, 15807.374, "", 237.372, 4.81, 5.7, 34.4, "", 
  1.8, 69.59, 0.735}, {"BWA", "Africa", "Botswana", "2020-10-19", 5609., 
  367., 299.143, 21., 1., 0.143, 2385.159, 156.062, 127.207, 8.93, 0.425, 
  0.061, 0.92, "", "", "", "", "", "", "", "", "", "", "", "", "", "", "", 
  "", "", "", "", "", "", "", "", "", "", "", 63.89, 2.351625*^6, 4.044, 
  25.8, 3.941, 2.242, 15807.374, "", 237.372, 4.81, 5.7, 34.4, "", 1.8, 
  69.59, 0.735}, {"BWA", "Africa", "Botswana", "2020-10-20", 5609., 0., 
  299.143, 21., 0., 0.143, 2385.159, 0., 127.207, 8.93, 0., 0.061, 0.92, "", 
  "", "", "", "", "", "", "", "", "", "", "", "", "", "", "", "", "", "", "", 
  "", "", "", "", "", "", 63.89, 2.351625*^6, 4.044, 25.8, 3.941, 2.242, 
  15807.374, "", 237.372, 4.81, 5.7, 34.4, "", 1.8, 69.59, 0.735}, 
 {"BWA", "Africa", "Botswana", "2020-10-21", 5609., 0., 299.143, 21., 0., 
  0.143, 2385.159, 0., 127.207, 8.93, 0., 0.061, 0.92, "", "", "", "", "", 
  "", "", "", "", "", "", "", "", "", "", "", "", "", "", "", "", "", "", "", 
  "", "", 63.89, 2.351625*^6, 4.044, 25.8, 3.941, 2.242, 15807.374, "", 
  237.372, 4.81, 5.7, 34.4, "", 1.8, 69.59, 0.735}, 
 {"BWA", "Africa", "Botswana", "2020-10-22", 5923., 314., 287., 21., 0., 
  0.143, 2518.684, 133.525, 122.043, 8.93, 0., 0.061, 0.91, "", "", "", "", 
  "", "", "", "", "", "", "", "", "", "", "", "", "", "", "", "", "", "", "", 
  "", "", "", 63.89, 2.351625*^6, 4.044, 25.8, 3.941, 2.242, 15807.374, "", 
  237.372, 4.81, 5.7, 34.4, "", 1.8, 69.59, 0.735}, 
 {"BWA", "Africa", "Botswana", "2020-10-23", 5923., 0., 97.286, 21., 0., 
  0.143, 2518.684, 0., 41.37, 8.93, 0., 0.061, 0.92, "", "", "", "", "", "", 
  "", "", "", "", "", "", "", "", "", "", "", "", "", "", "", "", "", "", "", 
  "", 63.89, 2.351625*^6, 4.044, 25.8, 3.941, 2.242, 15807.374, "", 237.372, 
  4.81, 5.7, 34.4, "", 1.8, 69.59, 0.735}, {"BWA", "Africa", "Botswana", 
  "2020-10-24", 5923., 0., 97.286, 21., 0., 0.143, 2518.684, 0., 41.37, 8.93, 
  0., 0.061, 0.92, "", "", "", "", "", "", "", "", "", "", "", "", "", "", 
  "", "", "", "", "", "", "", "", "", "", "", "", 63.89, 2.351625*^6, 4.044, 
  25.8, 3.941, 2.242, 15807.374, "", 237.372, 4.81, 5.7, 34.4, "", 1.8, 
  69.59, 0.735}, {"BWA", "Africa", "Botswana", "2020-10-25", 5923., 0., 
  97.286, 21., 0., 0.143, 2518.684, 0., 41.37, 8.93, 0., 0.061, 0.92, "", "", 
  "", "", "", "", "", "", "", "", "", "", "", "", "", "", "", "", "", "", "", 
  "", "", "", "", "", 63.89, 2.351625*^6, 4.044, 25.8, 3.941, 2.242, 
  15807.374, "", 237.372, 4.81, 5.7, 34.4, "", 1.8, 69.59, 0.735}, 
 {"BWA", "Africa", "Botswana", "2020-10-26", 6283., 360., 96.286, 21., 0., 
  0., 2671.77, 153.086, 40.944, 8.93, 0., 0., 0.92, "", "", "", "", "", "", 
  "", "", "", "", "", "", "", "", "", "", "", "", "", "", "", "", "", "", "", 
  "", 63.89, 2.351625*^6, 4.044, 25.8, 3.941, 2.242, 15807.374, "", 237.372, 
  4.81, 5.7, 34.4, "", 1.8, 69.59, 0.735}, {"BWA", "Africa", "Botswana", 
  "2020-10-27", 6283., 0., 96.286, 21., 0., 0., 2671.77, 0., 40.944, 8.93, 
  0., 0., 0.92, "", "", "", "", "", "", "", "", "", "", "", "", "", "", "", 
  "", "", "", "", "", "", "", "", "", "", "", 63.89, 2.351625*^6, 4.044, 
  25.8, 3.941, 2.242, 15807.374, "", 237.372, 4.81, 5.7, 34.4, "", 1.8, 
  69.59, 0.735}, {"BWA", "Africa", "Botswana", "2020-10-28", 6283., 0., 
  96.286, 21., 0., 0., 2671.77, 0., 40.944, 8.93, 0., 0., 0.92, "", "", "", 
  "", "", "", "", "", "", "", "", "", "", "", "", "", "", "", "", "", "", "", 
  "", "", "", "", 63.89, 2.351625*^6, 4.044, 25.8, 3.941, 2.242, 15807.374, 
  "", 237.372, 4.81, 5.7, 34.4, "", 1.8, 69.59, 0.735}, 
 {"BWA", "Africa", "Botswana", "2020-10-29", 6642., 359., 102.714, 24., 3., 
  0.429, 2824.43, 152.66, 43.678, 10.206, 1.276, 0.182, 0.92, "", "", "", "", 
  "", "", "", "", "", "", "", "", "", "", "", "", "", "", "", "", "", "", "", 
  "", "", "", 52.78, 2.351625*^6, 4.044, 25.8, 3.941, 2.242, 15807.374, "", 
  237.372, 4.81, 5.7, 34.4, "", 1.8, 69.59, 0.735}, 
 {"BWA", "Africa", "Botswana", "2020-10-30", 6642., 0., 102.714, 24., 0., 
  0.429, 2824.43, 0., 43.678, 10.206, 0., 0.182, 0.92, "", "", "", "", "", 
  "", "", "", "", "", "", "", "", "", "", "", "", "", "", "", "", "", "", "", 
  "", "", 52.78, 2.351625*^6, 4.044, 25.8, 3.941, 2.242, 15807.374, "", 
  237.372, 4.81, 5.7, 34.4, "", 1.8, 69.59, 0.735}, 
 {"BWA", "Africa", "Botswana", "2020-10-31", 6642., 0., 102.714, 24., 0., 
  0.429, 2824.43, 0., 43.678, 10.206, 0., 0.182, 0.92, "", "", "", "", "", 
  "", "", "", "", "", "", "", "", "", "", "", "", "", "", "", "", "", "", "", 
  "", "", 52.78, 2.351625*^6, 4.044, 25.8, 3.941, 2.242, 15807.374, "", 
  237.372, 4.81, 5.7, 34.4, "", 1.8, 69.59, 0.735}, 
 {"BWA", "Africa", "Botswana", "2020-11-01", 6642., 0., 102.714, 24., 0., 
  0.429, 2824.43, 0., 43.678, 10.206, 0., 0.182, 0.92, "", "", "", "", "", 
  "", "", "", "", "", "", "", "", "", "", "", "", "", "", "", "", "", "", "", 
  "", "", 52.78, 2.351625*^6, 4.044, 25.8, 3.941, 2.242, 15807.374, "", 
  237.372, 4.81, 5.7, 34.4, "", 1.8, 69.59, 0.735}, 
 {"BWA", "Africa", "Botswana", "2020-11-02", 6642., 0., 51.286, 24., 0., 
  0.429, 2824.43, 0., 21.809, 10.206, 0., 0.182, 0.92, "", "", "", "", "", 
  "", "", "", "", "", "", "", "", "", "", "", "", "", "", "", "", "", "", "", 
  "", "", 52.78, 2.351625*^6, 4.044, 25.8, 3.941, 2.242, 15807.374, "", 
  237.372, 4.81, 5.7, 34.4, "", 1.8, 69.59, 0.735}, 
 {"BWA", "Africa", "Botswana", "2020-11-03", 6642., 0., 51.286, 24., 0., 
  0.429, 2824.43, 0., 21.809, 10.206, 0., 0.182, 0.93, "", "", "", "", "", 
  "", "", "", "", "", "", "", "", "", "", "", "", "", "", "", "", "", "", "", 
  "", "", 52.78, 2.351625*^6, 4.044, 25.8, 3.941, 2.242, 15807.374, "", 
  237.372, 4.81, 5.7, 34.4, "", 1.8, 69.59, 0.735}, 
 {"BWA", "Africa", "Botswana", "2020-11-04", 6642., 0., 51.286, 24., 0., 
  0.429, 2824.43, 0., 21.809, 10.206, 0., 0.182, 0.93, "", "", "", "", "", 
  "", "", "", "", "", "", "", "", "", "", "", "", "", "", "", "", "", "", "", 
  "", "", 52.78, 2.351625*^6, 4.044, 25.8, 3.941, 2.242, 15807.374, "", 
  237.372, 4.81, 5.7, 34.4, "", 1.8, 69.59, 0.735}, 
 {"BWA", "Africa", "Botswana", "2020-11-05", 7835., 1193., 170.429, 27., 3., 
  0.429, 3331.739, 507.309, 72.473, 11.481, 1.276, 0.182, 0.93, "", "", "", 
  "", "", "", "", "", "", "", "", "", "", "", "", "", "", "", "", "", "", "", 
  "", "", "", "", 52.78, 2.351625*^6, 4.044, 25.8, 3.941, 2.242, 15807.374, 
  "", 237.372, 4.81, 5.7, 34.4, "", 1.8, 69.59, 0.735}, 
 {"BWA", "Africa", "Botswana", "2020-11-06", 7835., 0., 170.429, 27., 0., 
  0.429, 3331.739, 0., 72.473, 11.481, 0., 0.182, 0.94, "", "", "", "", "", 
  "", "", "", "", "", "", "", "", "", "", "", "", "", "", "", "", "", "", "", 
  "", "", 52.78, 2.351625*^6, 4.044, 25.8, 3.941, 2.242, 15807.374, "", 
  237.372, 4.81, 5.7, 34.4, "", 1.8, 69.59, 0.735}, 
 {"BWA", "Africa", "Botswana", "2020-11-07", 7835., 0., 170.429, 27., 0., 
  0.429, 3331.739, 0., 72.473, 11.481, 0., 0.182, 0.94, "", "", "", "", "", 
  "", "", "", "", "", "", "", "", "", "", "", "", "", "", "", "", "", "", "", 
  "", "", 52.78, 2.351625*^6, 4.044, 25.8, 3.941, 2.242, 15807.374, "", 
  237.372, 4.81, 5.7, 34.4, "", 1.8, 69.59, 0.735}, 
 {"BWA", "Africa", "Botswana", "2020-11-08", 7835., 0., 170.429, 27., 0., 
  0.429, 3331.739, 0., 72.473, 11.481, 0., 0.182, 0.95, "", "", "", "", "", 
  "", "", "", "", "", "", "", "", "", "", "", "", "", "", "", "", "", "", "", 
  "", "", 52.78, 2.351625*^6, 4.044, 25.8, 3.941, 2.242, 15807.374, "", 
  237.372, 4.81, 5.7, 34.4, "", 1.8, 69.59, 0.735}, 
 {"BWA", "Africa", "Botswana", "2020-11-09", 7835., 0., 170.429, 27., 0., 
  0.429, 3331.739, 0., 72.473, 11.481, 0., 0.182, 0.95, "", "", "", "", "", 
  "", "", "", "", "", "", "", "", "", "", "", "", "", "", "", "", "", "", "", 
  "", "", 56.48, 2.351625*^6, 4.044, 25.8, 3.941, 2.242, 15807.374, "", 
  237.372, 4.81, 5.7, 34.4, "", 1.8, 69.59, 0.735}, 
 {"BWA", "Africa", "Botswana", "2020-11-10", 7835., 0., 170.429, 27., 0., 
  0.429, 3331.739, 0., 72.473, 11.481, 0., 0.182, 0.96, "", "", "", "", "", 
  "", "", "", "", "", "", "", "", "", "", "", "", "", "", "", "", "", "", "", 
  "", "", 56.48, 2.351625*^6, 4.044, 25.8, 3.941, 2.242, 15807.374, "", 
  237.372, 4.81, 5.7, 34.4, "", 1.8, 69.59, 0.735}, 
 {"BWA", "Africa", "Botswana", "2020-11-11", 7835., 0., 170.429, 27., 0., 
  0.429, 3331.739, 0., 72.473, 11.481, 0., 0.182, 0.97, "", "", "", "", "", 
  "", "", "", "", "", "", "", "", "", "", "", "", "", "", "", "", "", "", "", 
  "", "", 56.48, 2.351625*^6, 4.044, 25.8, 3.941, 2.242, 15807.374, "", 
  237.372, 4.81, 5.7, 34.4, "", 1.8, 69.59, 0.735}, 
 {"BWA", "Africa", "Botswana", "2020-11-12", 8225., 390., 55.714, 27., 0., 
  0., 3497.581, 165.843, 23.692, 11.481, 0., 0., 0.98, "", "", "", "", "", 
  "", "", "", "", "", "", "", "", "", "", "", "", "", "", "", "", "", "", "", 
  "", "", 56.48, 2.351625*^6, 4.044, 25.8, 3.941, 2.242, 15807.374, "", 
  237.372, 4.81, 5.7, 34.4, "", 1.8, 69.59, 0.735}, 
 {"BWA", "Africa", "Botswana", "2020-11-13", 8225., 0., 55.714, 27., 0., 0., 
  3497.581, 0., 23.692, 11.481, 0., 0., 0.98, "", "", "", "", "", "", "", "", 
  "", "", "", "", "", "", "", "", "", "", "", "", "", "", "", "", "", "", 
  56.48, 2.351625*^6, 4.044, 25.8, 3.941, 2.242, 15807.374, "", 237.372, 
  4.81, 5.7, 34.4, "", 1.8, 69.59, 0.735}, {"BWA", "Africa", "Botswana", 
  "2020-11-14", 8225., 0., 55.714, 27., 0., 0., 3497.581, 0., 23.692, 11.481, 
  0., 0., 0.99, "", "", "", "", "", "", "", "", "", "", "", "", "", "", "", 
  "", "", "", "", "", "", "", "", "", "", "", 56.48, 2.351625*^6, 4.044, 
  25.8, 3.941, 2.242, 15807.374, "", 237.372, 4.81, 5.7, 34.4, "", 1.8, 
  69.59, 0.735}, {"BWA", "Africa", "Botswana", "2020-11-15", 8225., 0., 
  55.714, 27., 0., 0., 3497.581, 0., 23.692, 11.481, 0., 0., 0.99, "", "", 
  "", "", "", "", "", "", "", "", "", "", "", "", "", "", "", "", "", "", "", 
  "", "", "", "", "", 56.48, 2.351625*^6, 4.044, 25.8, 3.941, 2.242, 
  15807.374, "", 237.372, 4.81, 5.7, 34.4, "", 1.8, 69.59, 0.735}, 
 {"BWA", "Africa", "Botswana", "2020-11-16", 9103., 878., 181.143, 30., 3., 
  0.429, 3870.94, 373.359, 77.029, 12.757, 1.276, 0.182, 1., "", "", "", "", 
  "", "", "", "", "", "", "", "", "", "", "", "", "", "", "", "", "", "", "", 
  "", "", "", 56.48, 2.351625*^6, 4.044, 25.8, 3.941, 2.242, 15807.374, "", 
  237.372, 4.81, 5.7, 34.4, "", 1.8, 69.59, 0.735}, 
 {"BWA", "Africa", "Botswana", "2020-11-17", 9103., 0., 181.143, 30., 0., 
  0.429, 3870.94, 0., 77.029, 12.757, 0., 0.182, 1.01, "", "", "", "", "", 
  "", "", "", "", "", "", "", "", "", "", "", "", "", "", "", "", "", "", "", 
  "", "", 50.93, 2.351625*^6, 4.044, 25.8, 3.941, 2.242, 15807.374, "", 
  237.372, 4.81, 5.7, 34.4, "", 1.8, 69.59, 0.735}, 
 {"BWA", "Africa", "Botswana", "2020-11-18", 9103., 0., 181.143, 30., 0., 
  0.429, 3870.94, 0., 77.029, 12.757, 0., 0.182, 1.01, "", "", "", "", "", 
  "", "", "", "", "", "", "", "", "", "", "", "", "", "", "", "", "", "", "", 
  "", "", 50.93, 2.351625*^6, 4.044, 25.8, 3.941, 2.242, 15807.374, "", 
  237.372, 4.81, 5.7, 34.4, "", 1.8, 69.59, 0.735}, 
 {"BWA", "Africa", "Botswana", "2020-11-19", 9594., 491., 195.571, 31., 1., 
  0.571, 4079.732, 208.792, 83.164, 13.182, 0.425, 0.243, 1.02, "", "", "", 
  "", "", "", "", "", "", "", "", "", "", "", "", "", "", "", "", "", "", "", 
  "", "", "", "", 50.93, 2.351625*^6, 4.044, 25.8, 3.941, 2.242, 15807.374, 
  "", 237.372, 4.81, 5.7, 34.4, "", 1.8, 69.59, 0.735}, 
 {"BWA", "Africa", "Botswana", "2020-11-20", 9594., 0., 195.571, 31., 0., 
  0.571, 4079.732, 0., 83.164, 13.182, 0., 0.243, 1.03, "", "", "", "", "", 
  "", "", "", "", "", "", "", "", "", "", "", "", "", "", "", "", "", "", "", 
  "", "", 50.93, 2.351625*^6, 4.044, 25.8, 3.941, 2.242, 15807.374, "", 
  237.372, 4.81, 5.7, 34.4, "", 1.8, 69.59, 0.735}, 
 {"BWA", "Africa", "Botswana", "2020-11-21", 9594., 0., 195.571, 31., 0., 
  0.571, 4079.732, 0., 83.164, 13.182, 0., 0.243, 1.04, "", "", "", "", "", 
  "", "", "", "", "", "", "", "", "", "", "", "", "", "", "", "", "", "", "", 
  "", "", 50.93, 2.351625*^6, 4.044, 25.8, 3.941, 2.242, 15807.374, "", 
  237.372, 4.81, 5.7, 34.4, "", 1.8, 69.59, 0.735}, 
 {"BWA", "Africa", "Botswana", "2020-11-22", 9594., 0., 195.571, 31., 0., 
  0.571, 4079.732, 0., 83.164, 13.182, 0., 0.243, 1.04, "", "", "", "", "", 
  "", "", "", "", "", "", "", "", "", "", "", "", "", "", "", "", "", "", "", 
  "", "", 50.93, 2.351625*^6, 4.044, 25.8, 3.941, 2.242, 15807.374, "", 
  237.372, 4.81, 5.7, 34.4, "", 1.8, 69.59, 0.735}, 
 {"BWA", "Africa", "Botswana", "2020-11-23", 9992., 398., 127., 31., 0., 
  0.143, 4248.977, 169.245, 54.005, 13.182, 0., 0.061, 1.05, "", "", "", "", 
  "", "", "", "", "", "", "", "", "", "", "", "", "", "", "", "", "", "", "", 
  "", "", "", 50.93, 2.351625*^6, 4.044, 25.8, 3.941, 2.242, 15807.374, "", 
  237.372, 4.81, 5.7, 34.4, "", 1.8, 69.59, 0.735}, 
 {"BWA", "Africa", "Botswana", "2020-11-24", 9992., 0., 127., 31., 0., 0.143, 
  4248.977, 0., 54.005, 13.182, 0., 0.061, 1.06, "", "", "", "", "", "", "", 
  "", "", "", "", "", "", "", "", "", "", "", "", "", "", "", "", "", "", "", 
  50.93, 2.351625*^6, 4.044, 25.8, 3.941, 2.242, 15807.374, "", 237.372, 
  4.81, 5.7, 34.4, "", 1.8, 69.59, 0.735}, {"BWA", "Africa", "Botswana", 
  "2020-11-25", 9992., 0., 127., 31., 0., 0.143, 4248.977, 0., 54.005, 
  13.182, 0., 0.061, 1.06, "", "", "", "", "", "", "", "", "", "", "", "", 
  "", "", "", "", "", "", "", "", "", "", "", "", "", "", 50.93, 2.351625*^6, 
  4.044, 25.8, 3.941, 2.242, 15807.374, "", 237.372, 4.81, 5.7, 34.4, "", 
  1.8, 69.59, 0.735}, {"BWA", "Africa", "Botswana", "2020-11-26", 10258., 
  266., 94.857, 31., 0., 0., 4362.09, 113.113, 40.337, 13.182, 0., 0., 1.07, 
  "", "", "", "", "", "", "", "", "", "", "", "", "", "", "", "", "", "", "", 
  "", "", "", "", "", "", "", 50.93, 2.351625*^6, 4.044, 25.8, 3.941, 2.242, 
  15807.374, "", 237.372, 4.81, 5.7, 34.4, "", 1.8, 69.59, 0.735}, 
 {"BWA", "Africa", "Botswana", "2020-11-27", 10258., 0., 94.857, 31., 0., 0., 
  4362.09, 0., 40.337, 13.182, 0., 0., 1.08, "", "", "", "", "", "", "", "", 
  "", "", "", "", "", "", "", "", "", "", "", "", "", "", "", "", "", "", 
  50.93, 2.351625*^6, 4.044, 25.8, 3.941, 2.242, 15807.374, "", 237.372, 
  4.81, 5.7, 34.4, "", 1.8, 69.59, 0.735}, {"BWA", "Africa", "Botswana", 
  "2020-11-28", 10258., 0., 94.857, 31., 0., 0., 4362.09, 0., 40.337, 13.182, 
  0., 0., 1.09, "", "", "", "", "", "", "", "", "", "", "", "", "", "", "", 
  "", "", "", "", "", "", "", "", "", "", "", 50.93, 2.351625*^6, 4.044, 
  25.8, 3.941, 2.242, 15807.374, "", 237.372, 4.81, 5.7, 34.4, "", 1.8, 
  69.59, 0.735}, {"BWA", "Africa", "Botswana", "2020-11-29", 10258., 0., 
  94.857, 31., 0., 0., 4362.09, 0., 40.337, 13.182, 0., 0., 1.1, "", "", "", 
  "", "", "", "", "", "", "", "", "", "", "", "", "", "", "", "", "", "", "", 
  "", "", "", "", 50.93, 2.351625*^6, 4.044, 25.8, 3.941, 2.242, 15807.374, 
  "", 237.372, 4.81, 5.7, 34.4, "", 1.8, 69.59, 0.735}, 
 {"BWA", "Africa", "Botswana", "2020-11-30", 10742., 484., 107.143, 34., 3., 
  0.429, 4567.905, 205.815, 45.561, 14.458, 1.276, 0.182, 1.11, "", "", "", 
  "", "", "", "", "", "", "", "", "", "", "", "", "", "", "", "", "", "", "", 
  "", "", "", "", 50.93, 2.351625*^6, 4.044, 25.8, 3.941, 2.242, 15807.374, 
  "", 237.372, 4.81, 5.7, 34.4, "", 1.8, 69.59, 0.735}, 
 {"BWA", "Africa", "Botswana", "2020-12-01", 10742., 0., 107.143, 34., 0., 
  0.429, 4567.905, 0., 45.561, 14.458, 0., 0.182, 1.12, "", "", "", "", "", 
  "", "", "", "", "", "", "", "", "", "", "", "", "", "", "", "", "", "", "", 
  "", "", 50.93, 2.351625*^6, 4.044, 25.8, 3.941, 2.242, 15807.374, "", 
  237.372, 4.81, 5.7, 34.4, "", 1.8, 69.59, 0.735}, 
 {"BWA", "Africa", "Botswana", "2020-12-02", 10742., 0., 107.143, 34., 0., 
  0.429, 4567.905, 0., 45.561, 14.458, 0., 0.182, 1.13, "", "", "", "", "", 
  "", "", "", "", "", "", "", "", "", "", "", "", "", "", "", "", "", "", "", 
  "", "", 50.93, 2.351625*^6, 4.044, 25.8, 3.941, 2.242, 15807.374, "", 
  237.372, 4.81, 5.7, 34.4, "", 1.8, 69.59, 0.735}, 
 {"BWA", "Africa", "Botswana", "2020-12-03", 11531., 789., 181.857, 34., 0., 
  0.429, 4903.418, 335.513, 77.333, 14.458, 0., 0.182, 1.13, "", "", "", "", 
  "", "", "", "", "", "", "", "", "", "", "", "", "", "", "", "", "", "", "", 
  "", "", "", 50.93, 2.351625*^6, 4.044, 25.8, 3.941, 2.242, 15807.374, "", 
  237.372, 4.81, 5.7, 34.4, "", 1.8, 69.59, 0.735}, 
 {"BWA", "Africa", "Botswana", "2020-12-04", 11531., 0., 181.857, 34., 0., 
  0.429, 4903.418, 0., 77.333, 14.458, 0., 0.182, 1.14, "", "", "", "", "", 
  "", "", "", "", "", "", "", "", "", "", "", "", "", "", "", "", "", "", "", 
  "", "", 50.93, 2.351625*^6, 4.044, 25.8, 3.941, 2.242, 15807.374, "", 
  237.372, 4.81, 5.7, 34.4, "", 1.8, 69.59, 0.735}, 
 {"BWA", "Africa", "Botswana", "2020-12-05", 11531., 0., 181.857, 34., 0., 
  0.429, 4903.418, 0., 77.333, 14.458, 0., 0.182, 1.14, "", "", "", "", "", 
  "", "", "", "", "", "", "", "", "", "", "", "", "", "", "", "", "", "", "", 
  "", "", 50.93, 2.351625*^6, 4.044, 25.8, 3.941, 2.242, 15807.374, "", 
  237.372, 4.81, 5.7, 34.4, "", 1.8, 69.59, 0.735}, 
 {"BWA", "Africa", "Botswana", "2020-12-06", 11531., 0., 181.857, 34., 0., 
  0.429, 4903.418, 0., 77.333, 14.458, 0., 0.182, 1.14, "", "", "", "", "", 
  "", "", "", "", "", "", "", "", "", "", "", "", "", "", "", "", "", "", "", 
  "", "", 50.93, 2.351625*^6, 4.044, 25.8, 3.941, 2.242, 15807.374, "", 
  237.372, 4.81, 5.7, 34.4, "", 1.8, 69.59, 0.735}, 
 {"BWA", "Africa", "Botswana", "2020-12-07", 12058., 527., 188., 36., 2., 
  0.286, 5127.518, 224.1, 79.945, 15.309, 0.85, 0.121, 1.15, "", "", "", "", 
  "", "", "", "", "", "", "", "", "", "", "", "", "", "", "", "", "", "", "", 
  "", "", "", 47.22, 2.351625*^6, 4.044, 25.8, 3.941, 2.242, 15807.374, "", 
  237.372, 4.81, 5.7, 34.4, "", 1.8, 69.59, 0.735}, 
 {"BWA", "Africa", "Botswana", "2020-12-08", 12058., 0., 188., 36., 0., 
  0.286, 5127.518, 0., 79.945, 15.309, 0., 0.121, 1.15, "", "", "", "", "", 
  "", "", "", "", "", "", "", "", "", "", "", "", "", "", "", "", "", "", "", 
  "", "", 47.22, 2.351625*^6, 4.044, 25.8, 3.941, 2.242, 15807.374, "", 
  237.372, 4.81, 5.7, 34.4, "", 1.8, 69.59, 0.735}, 
 {"BWA", "Africa", "Botswana", "2020-12-09", 12058., 0., 188., 36., 0., 
  0.286, 5127.518, 0., 79.945, 15.309, 0., 0.121, 1.15, "", "", "", "", "", 
  "", "", "", "", "", "", "", "", "", "", "", "", "", "", "", "", "", "", "", 
  "", "", 47.22, 2.351625*^6, 4.044, 25.8, 3.941, 2.242, 15807.374, "", 
  237.372, 4.81, 5.7, 34.4, "", 1.8, 69.59, 0.735}, 
 {"BWA", "Africa", "Botswana", "2020-12-10", 12501., 443., 138.571, 37., 1., 
  0.429, 5315.899, 188.38, 58.926, 15.734, 0.425, 0.182, 1.16, "", "", "", 
  "", "", "", "", "", "", "", "", "", "", "", "", "", "", "", "", "", "", "", 
  "", "", "", "", 47.22, 2.351625*^6, 4.044, 25.8, 3.941, 2.242, 15807.374, 
  "", 237.372, 4.81, 5.7, 34.4, "", 1.8, 69.59, 0.735}, 
 {"BWA", "Africa", "Botswana", "2020-12-11", 12501., 0., 138.571, 37., 0., 
  0.429, 5315.899, 0., 58.926, 15.734, 0., 0.182, 1.16, "", "", "", "", "", 
  "", "", "", "", "", "", "", "", "", "", "", "", "", "", "", "", "", "", "", 
  "", "", 47.22, 2.351625*^6, 4.044, 25.8, 3.941, 2.242, 15807.374, "", 
  237.372, 4.81, 5.7, 34.4, "", 1.8, 69.59, 0.735}, 
 {"BWA", "Africa", "Botswana", "2020-12-12", 12501., 0., 138.571, 37., 0., 
  0.429, 5315.899, 0., 58.926, 15.734, 0., 0.182, 1.16, "", "", "", "", "", 
  "", "", "", "", "", "", "", "", "", "", "", "", "", "", "", "", "", "", "", 
  "", "", 47.22, 2.351625*^6, 4.044, 25.8, 3.941, 2.242, 15807.374, "", 
  237.372, 4.81, 5.7, 34.4, "", 1.8, 69.59, 0.735}, 
 {"BWA", "Africa", "Botswana", "2020-12-13", 12501., 0., 138.571, 37., 0., 
  0.429, 5315.899, 0., 58.926, 15.734, 0., 0.182, 1.17, "", "", "", "", "", 
  "", "", "", "", "", "", "", "", "", "", "", "", "", "", "", "", "", "", "", 
  "", "", 47.22, 2.351625*^6, 4.044, 25.8, 3.941, 2.242, 15807.374, "", 
  237.372, 4.81, 5.7, 34.4, "", 1.8, 69.59, 0.735}, 
 {"BWA", "Africa", "Botswana", "2020-12-14", 12873., 372., 116.429, 38., 1., 
  0.286, 5474.087, 158.188, 49.51, 16.159, 0.425, 0.121, 1.17, "", "", "", 
  "", "", "", "", "", "", "", "", "", "", "", "", "", "", "", "", "", "", "", 
  "", "", "", "", 47.22, 2.351625*^6, 4.044, 25.8, 3.941, 2.242, 15807.374, 
  "", 237.372, 4.81, 5.7, 34.4, "", 1.8, 69.59, 0.735}, 
 {"BWA", "Africa", "Botswana", "2020-12-15", 12873., 0., 116.429, 38., 0., 
  0.286, 5474.087, 0., 49.51, 16.159, 0., 0.121, 1.18, "", "", "", "", "", 
  "", "", "", "", "", "", "", "", "", "", "", "", "", "", "", "", "", "", "", 
  "", "", 47.22, 2.351625*^6, 4.044, 25.8, 3.941, 2.242, 15807.374, "", 
  237.372, 4.81, 5.7, 34.4, "", 1.8, 69.59, 0.735}, 
 {"BWA", "Africa", "Botswana", "2020-12-16", 12873., 0., 116.429, 38., 0., 
  0.286, 5474.087, 0., 49.51, 16.159, 0., 0.121, 1.18, "", "", "", "", "", 
  "", "", "", "", "", "", "", "", "", "", "", "", "", "", "", "", "", "", "", 
  "", "", 47.22, 2.351625*^6, 4.044, 25.8, 3.941, 2.242, 15807.374, "", 
  237.372, 4.81, 5.7, 34.4, "", 1.8, 69.59, 0.735}, 
 {"BWA", "Africa", "Botswana", "2020-12-17", 13014., 141., 73.286, 38., 0., 
  0.143, 5534.046, 59.959, 31.164, 16.159, 0., 0.061, 1.19, "", "", "", "", 
  "", "", "", "", "", "", "", "", "", "", "", "", "", "", "", "", "", "", "", 
  "", "", "", 47.22, 2.351625*^6, 4.044, 25.8, 3.941, 2.242, 15807.374, "", 
  237.372, 4.81, 5.7, 34.4, "", 1.8, 69.59, 0.735}, 
 {"BWA", "Africa", "Botswana", "2020-12-18", 13014., 0., 73.286, 38., 0., 
  0.143, 5534.046, 0., 31.164, 16.159, 0., 0.061, 1.2, "", "", "", "", "", 
  "", "", "", "", "", "", "", "", "", "", "", "", "", "", "", "", "", "", "", 
  "", "", 47.22, 2.351625*^6, 4.044, 25.8, 3.941, 2.242, 15807.374, "", 
  237.372, 4.81, 5.7, 34.4, "", 1.8, 69.59, 0.735}, 
 {"BWA", "Africa", "Botswana", "2020-12-19", 13014., 0., 73.286, 38., 0., 
  0.143, 5534.046, 0., 31.164, 16.159, 0., 0.061, 1.21, "", "", "", "", "", 
  "", "", "", "", "", "", "", "", "", "", "", "", "", "", "", "", "", "", "", 
  "", "", 47.22, 2.351625*^6, 4.044, 25.8, 3.941, 2.242, 15807.374, "", 
  237.372, 4.81, 5.7, 34.4, "", 1.8, 69.59, 0.735}, 
 {"BWA", "Africa", "Botswana", "2020-12-20", 13014., 0., 73.286, 38., 0., 
  0.143, 5534.046, 0., 31.164, 16.159, 0., 0.061, 1.22, "", "", "", "", "", 
  "", "", "", "", "", "", "", "", "", "", "", "", "", "", "", "", "", "", "", 
  "", "", 47.22, 2.351625*^6, 4.044, 25.8, 3.941, 2.242, 15807.374, "", 
  237.372, 4.81, 5.7, 34.4, "", 1.8, 69.59, 0.735}, 
 {"BWA", "Africa", "Botswana", "2020-12-21", 13622., 608., 107., 38., 0., 0., 
  5792.59, 258.545, 45.5, 16.159, 0., 0., 1.22, "", "", "", "", "", "", "", 
  "", "", "", "", "", "", "", "", "", "", "", "", "", "", "", "", "", "", "", 
  47.22, 2.351625*^6, 4.044, 25.8, 3.941, 2.242, 15807.374, "", 237.372, 
  4.81, 5.7, 34.4, "", 1.8, 69.59, 0.735}, {"BWA", "Africa", "Botswana", 
  "2020-12-22", 13622., 0., 107., 38., 0., 0., 5792.59, 0., 45.5, 16.159, 0., 
  0., 1.23, "", "", "", "", "", "", "", "", "", "", "", "", "", "", "", "", 
  "", "", "", "", "", "", "", "", "", "", 56.48, 2.351625*^6, 4.044, 25.8, 
  3.941, 2.242, 15807.374, "", 237.372, 4.81, 5.7, 34.4, "", 1.8, 69.59, 
  0.735}, {"BWA", "Africa", "Botswana", "2020-12-23", 13622., 0., 107., 38., 
  0., 0., 5792.59, 0., 45.5, 16.159, 0., 0., 1.23, "", "", "", "", "", "", 
  "", "", "", "", "", "", "", "", "", "", "", "", "", "", "", "", "", "", "", 
  "", 56.48, 2.351625*^6, 4.044, 25.8, 3.941, 2.242, 15807.374, "", 237.372, 
  4.81, 5.7, 34.4, "", 1.8, 69.59, 0.735}, {"BWA", "Africa", "Botswana", 
  "2020-12-24", 14025., 403., 144.429, 40., 2., 0.286, 5963.961, 171.371, 
  61.416, 17.01, 0.85, 0.121, 1.24, "", "", "", "", "", "", "", "", "", "", 
  "", "", "", "", "", "", "", "", "", "", "", "", "", "", "", "", 56.48, 
  2.351625*^6, 4.044, 25.8, 3.941, 2.242, 15807.374, "", 237.372, 4.81, 5.7, 
  34.4, "", 1.8, 69.59, 0.735}, {"BWA", "Africa", "Botswana", "2020-12-25", 
  14025., 0., 144.429, 40., 0., 0.286, 5963.961, 0., 61.416, 17.01, 0., 
  0.121, 1.24, "", "", "", "", "", "", "", "", "", "", "", "", "", "", "", 
  "", "", "", "", "", "", "", "", "", "", "", 56.48, 2.351625*^6, 4.044, 
  25.8, 3.941, 2.242, 15807.374, "", 237.372, 4.81, 5.7, 34.4, "", 1.8, 
  69.59, 0.735}, {"BWA", "Africa", "Botswana", "2020-12-26", 14025., 0., 
  144.429, 40., 0., 0.286, 5963.961, 0., 61.416, 17.01, 0., 0.121, 1.25, "", 
  "", "", "", "", "", "", "", "", "", "", "", "", "", "", "", "", "", "", "", 
  "", "", "", "", "", "", 56.48, 2.351625*^6, 4.044, 25.8, 3.941, 2.242, 
  15807.374, "", 237.372, 4.81, 5.7, 34.4, "", 1.8, 69.59, 0.735}, 
 {"BWA", "Africa", "Botswana", "2020-12-27", 14025., 0., 144.429, 40., 0., 
  0.286, 5963.961, 0., 61.416, 17.01, 0., 0.121, 1.25, "", "", "", "", "", 
  "", "", "", "", "", "", "", "", "", "", "", "", "", "", "", "", "", "", "", 
  "", "", 56.48, 2.351625*^6, 4.044, 25.8, 3.941, 2.242, 15807.374, "", 
  237.372, 4.81, 5.7, 34.4, "", 1.8, 69.59, 0.735}, 
 {"BWA", "Africa", "Botswana", "2020-12-28", 14025., 0., 57.571, 40., 0., 
  0.286, 5963.961, 0., 24.482, 17.01, 0., 0.121, 1.26, "", "", "", "", "", 
  "", "", "", "", "", "", "", "", "", "", "", "", "", "", "", "", "", "", "", 
  "", "", 56.48, 2.351625*^6, 4.044, 25.8, 3.941, 2.242, 15807.374, "", 
  237.372, 4.81, 5.7, 34.4, "", 1.8, 69.59, 0.735}, 
 {"BWA", "Africa", "Botswana", "2020-12-29", 14025., 0., 57.571, 40., 0., 
  0.286, 5963.961, 0., 24.482, 17.01, 0., 0.121, 1.27, "", "", "", "", "", 
  "", "", "", "", "", "", "", "", "", "", "", "", "", "", "", "", "", "", "", 
  "", "", 56.48, 2.351625*^6, 4.044, 25.8, 3.941, 2.242, 15807.374, "", 
  237.372, 4.81, 5.7, 34.4, "", 1.8, 69.59, 0.735}, 
 {"BWA", "Africa", "Botswana", "2020-12-30", 14700., 675., 154., 40., 0., 
  0.286, 6250.997, 287.036, 65.487, 17.01, 0., 0.121, 1.28, "", "", "", "", 
  "", "", "", "", "", "", "", "", "", "", "", "", "", "", "", "", "", "", "", 
  "", "", "", 56.48, 2.351625*^6, 4.044, 25.8, 3.941, 2.242, 15807.374, "", 
  237.372, 4.81, 5.7, 34.4, "", 1.8, 69.59, 0.735}, 
 {"BWA", "Africa", "Botswana", "2020-12-31", 14805., 105., 111.429, 42., 2., 
  0.286, 6295.647, 44.65, 47.384, 17.86, 0.85, 0.121, 1.28, "", "", "", "", 
  "", "", "", "", "", "", "", "", "", "", "", "", "", "", "", "", "", "", "", 
  "", "", "", 56.48, 2.351625*^6, 4.044, 25.8, 3.941, 2.242, 15807.374, "", 
  237.372, 4.81, 5.7, 34.4, "", 1.8, 69.59, 0.735}, 
 {"BWA", "Africa", "Botswana", "2021-01-01", 14805., 0., 111.429, 42., 0., 
  0.286, 6295.647, 0., 47.384, 17.86, 0., 0.121, 1.28, "", "", "", "", "", 
  "", "", "", "", "", "", "", "", "", "", "", "", "", "", "", "", "", "", "", 
  "", "", 56.48, 2.351625*^6, 4.044, 25.8, 3.941, 2.242, 15807.374, "", 
  237.372, 4.81, 5.7, 34.4, "", 1.8, 69.59, 0.735}, 
 {"BWA", "Africa", "Botswana", "2021-01-02", 14805., 0., 111.429, 42., 0., 
  0.286, 6295.647, 0., 47.384, 17.86, 0., 0.121, 1.29, "", "", "", "", "", 
  "", "", "", "", "", "", "", "", "", "", "", "", "", "", "", "", "", "", "", 
  "", "", 56.48, 2.351625*^6, 4.044, 25.8, 3.941, 2.242, 15807.374, "", 
  237.372, 4.81, 5.7, 34.4, "", 1.8, 69.59, 0.735}, 
 {"BWA", "Africa", "Botswana", "2021-01-03", 14805., 0., 111.429, 42., 0., 
  0.286, 6295.647, 0., 47.384, 17.86, 0., 0.121, 1.29, "", "", "", "", "", 
  "", "", "", "", "", "", "", "", "", "", "", "", "", "", "", "", "", "", "", 
  "", "", 56.48, 2.351625*^6, 4.044, 25.8, 3.941, 2.242, 15807.374, "", 
  237.372, 4.81, 5.7, 34.4, "", 1.8, 69.59, 0.735}, 
 {"BWA", "Africa", "Botswana", "2021-01-04", 15368., 563., 191.857, 45., 3., 
  0.714, 6535.056, 239.409, 81.585, 19.136, 1.276, 0.304, 1.29, "", "", "", 
  "", "", "", "", "", "", "", "", "", "", "", "", "", "", "", "", "", "", "", 
  "", "", "", "", 53.7, 2.351625*^6, 4.044, 25.8, 3.941, 2.242, 15807.374, 
  "", 237.372, 4.81, 5.7, 34.4, "", 1.8, 69.59, 0.735}, 
 {"BWA", "Africa", "Botswana", "2021-01-05", 15440., 72., 202.143, 45., 0., 
  0.714, 6565.673, 30.617, 85.959, 19.136, 0., 0.304, 1.3, "", "", "", "", 
  "", "", "", "", "", "", "", "", "", "", "", "", "", "", "", "", "", "", "", 
  "", "", "", 53.7, 2.351625*^6, 4.044, 25.8, 3.941, 2.242, 15807.374, "", 
  237.372, 4.81, 5.7, 34.4, "", 1.8, 69.59, 0.735}, 
 {"BWA", "Africa", "Botswana", "2021-01-06", 15440., 0., 105.714, 45., 0., 
  0.714, 6565.673, 0., 44.954, 19.136, 0., 0.304, 1.3, "", "", "", "", "", 
  "", "", "", "", "", "", "", "", "", "", "", "", "", "", "", "", "", "", "", 
  "", "", 53.7, 2.351625*^6, 4.044, 25.8, 3.941, 2.242, 15807.374, "", 
  237.372, 4.81, 5.7, 34.4, "", 1.8, 69.59, 0.735}, 
 {"BWA", "Africa", "Botswana", "2021-01-07", 16050., 610., 177.857, 48., 3., 
  0.857, 6825.068, 259.395, 75.632, 20.411, 1.276, 0.364, 1.3, "", "", "", 
  "", "", "", "", "", "", "", "", "", "", "", "", "", "", "", "", "", "", "", 
  "", "", "", "", 53.7, 2.351625*^6, 4.044, 25.8, 3.941, 2.242, 15807.374, 
  "", 237.372, 4.81, 5.7, 34.4, "", 1.8, 69.59, 0.735}, 
 {"BWA", "Africa", "Botswana", "2021-01-08", 16050., 0., 177.857, 48., 0., 
  0.857, 6825.068, 0., 75.632, 20.411, 0., 0.364, 1.3, "", "", "", "", "", 
  "", "", "", "", "", "", "", "", "", "", "", "", "", "", "", "", "", "", "", 
  "", "", 53.7, 2.351625*^6, 4.044, 25.8, 3.941, 2.242, 15807.374, "", 
  237.372, 4.81, 5.7, 34.4, "", 1.8, 69.59, 0.735}, 
 {"BWA", "Africa", "Botswana", "2021-01-09", 16050., 0., 177.857, 48., 0., 
  0.857, 6825.068, 0., 75.632, 20.411, 0., 0.364, 1.3, "", "", "", "", "", 
  "", "", "", "", "", "", "", "", "", "", "", "", "", "", "", "", "", "", "", 
  "", "", 53.7, 2.351625*^6, 4.044, 25.8, 3.941, 2.242, 15807.374, "", 
  237.372, 4.81, 5.7, 34.4, "", 1.8, 69.59, 0.735}, 
 {"BWA", "Africa", "Botswana", "2021-01-10", 16050., 0., 177.857, 48., 0., 
  0.857, 6825.068, 0., 75.632, 20.411, 0., 0.364, 1.3, "", "", "", "", "", 
  "", "", "", "", "", "", "", "", "", "", "", "", "", "", "", "", "", "", "", 
  "", "", 53.7, 2.351625*^6, 4.044, 25.8, 3.941, 2.242, 15807.374, "", 
  237.372, 4.81, 5.7, 34.4, "", 1.8, 69.59, 0.735}, 
 {"BWA", "Africa", "Botswana", "2021-01-11", 16768., 718., 200., 59., 11., 
  2., 7130.389, 305.321, 85.048, 25.089, 4.678, 0.85, 1.31, "", "", "", "", 
  "", "", "", "", "", "", "", "", "", "", "", "", "", "", "", "", "", "", "", 
  "", "", "", 53.7, 2.351625*^6, 4.044, 25.8, 3.941, 2.242, 15807.374, "", 
  237.372, 4.81, 5.7, 34.4, "", 1.8, 69.59, 0.735}, 
 {"BWA", "Africa", "Botswana", "2021-01-12", 16768., 0., 189.714, 59., 0., 
  2., 7130.389, 0., 80.674, 25.089, 0., 0.85, 1.31, "", "", "", "", "", "", 
  "", "", "", "", "", "", "", "", "", "", "", "", "", "", "", "", "", "", "", 
  "", 53.7, 2.351625*^6, 4.044, 25.8, 3.941, 2.242, 15807.374, "", 237.372, 
  4.81, 5.7, 34.4, "", 1.8, 69.59, 0.735}, {"BWA", "Africa", "Botswana", 
  "2021-01-13", 16768., 0., 189.714, 59., 0., 2., 7130.389, 0., 80.674, 
  25.089, 0., 0.85, 1.31, "", "", "", "", "", "", "", "", "", "", "", "", "", 
  "", "", "", "", "", "", "", "", "", "", "", "", "", 53.7, 2.351625*^6, 
  4.044, 25.8, 3.941, 2.242, 15807.374, "", 237.372, 4.81, 5.7, 34.4, "", 
  1.8, 69.59, 0.735}, {"BWA", "Africa", "Botswana", "2021-01-14", 17365., 
  597., 187.857, 71., 12., 3.286, 7384.256, 253.867, 79.884, 30.192, 5.103, 
  1.397, 1.31, "", "", "", "", "", "", "", "", "", "", "", "", "", "", "", 
  "", "", "", "", "", "", "", "", "", "", "", 53.7, 2.351625*^6, 4.044, 25.8, 
  3.941, 2.242, 15807.374, "", 237.372, 4.81, 5.7, 34.4, "", 1.8, 69.59, 
  0.735}, {"BWA", "Africa", "Botswana", "2021-01-15", 17365., 0., 187.857, 
  71., 0., 3.286, 7384.256, 0., 79.884, 30.192, 0., 1.397, 1.31, "", "", "", 
  "", "", "", "", "", "", "", "", "", "", "", "", "", "", "", "", "", "", "", 
  "", "", "", "", 53.7, 2.351625*^6, 4.044, 25.8, 3.941, 2.242, 15807.374, 
  "", 237.372, 4.81, 5.7, 34.4, "", 1.8, 69.59, 0.735}, 
 {"BWA", "Africa", "Botswana", "2021-01-16", 17365., 0., 187.857, 71., 0., 
  3.286, 7384.256, 0., 79.884, 30.192, 0., 1.397, 1.31, "", "", "", "", "", 
  "", "", "", "", "", "", "", "", "", "", "", "", "", "", "", "", "", "", "", 
  "", "", 53.7, 2.351625*^6, 4.044, 25.8, 3.941, 2.242, 15807.374, "", 
  237.372, 4.81, 5.7, 34.4, "", 1.8, 69.59, 0.735}, 
 {"BWA", "Africa", "Botswana", "2021-01-17", 17365., 0., 187.857, 71., 0., 
  3.286, 7384.256, 0., 79.884, 30.192, 0., 1.397, 1.31, "", "", "", "", "", 
  "", "", "", "", "", "", "", "", "", "", "", "", "", "", "", "", "", "", "", 
  "", "", 53.7, 2.351625*^6, 4.044, 25.8, 3.941, 2.242, 15807.374, "", 
  237.372, 4.81, 5.7, 34.4, "", 1.8, 69.59, 0.735}, 
 {"BWA", "Africa", "Botswana", "2021-01-18", 18630., 1265., 266., 88., 17., 
  4.143, 7922.181, 537.926, 113.113, 37.421, 7.229, 1.762, 1.31, "", "", "", 
  "", "", "", "", "", "", "", "", "", "", "", "", "", "", "", "", "", "", "", 
  "", "", "", "", 53.7, 2.351625*^6, 4.044, 25.8, 3.941, 2.242, 15807.374, 
  "", 237.372, 4.81, 5.7, 34.4, "", 1.8, 69.59, 0.735}, 
 {"BWA", "Africa", "Botswana", "2021-01-19", 18630., 0., 266., 88., 0., 
  4.143, 7922.181, 0., 113.113, 37.421, 0., 1.762, 1.31, "", "", "", "", "", 
  "", "", "", "", "", "", "", "", "", "", "", "", "", "", "", "", "", "", "", 
  "", "", 53.7, 2.351625*^6, 4.044, 25.8, 3.941, 2.242, 15807.374, "", 
  237.372, 4.81, 5.7, 34.4, "", 1.8, 69.59, 0.735}, 
 {"BWA", "Africa", "Botswana", "2021-01-20", 18630., 0., 266., 88., 0., 
  4.143, 7922.181, 0., 113.113, 37.421, 0., 1.762, 1.31, "", "", "", "", "", 
  "", "", "", "", "", "", "", "", "", "", "", "", "", "", "", "", "", "", "", 
  "", "", 53.7, 2.351625*^6, 4.044, 25.8, 3.941, 2.242, 15807.374, "", 
  237.372, 4.81, 5.7, 34.4, "", 1.8, 69.59, 0.735}, 
 {"BWA", "Africa", "Botswana", "2021-01-21", 19654., 1024., 327., 105., 17., 
  4.857, 8357.625, 435.444, 139.053, 44.65, 7.229, 2.065, 1.3, "", "", "", 
  "", "", "", "", "", "", "", "", "", "", "", "", "", "", "", "", "", "", "", 
  "", "", "", "", 53.7, 2.351625*^6, 4.044, 25.8, 3.941, 2.242, 15807.374, 
  "", 237.372, 4.81, 5.7, 34.4, "", 1.8, 69.59, 0.735}, 
 {"BWA", "Africa", "Botswana", "2021-01-22", 19654., 0., 327., 105., 0., 
  4.857, 8357.625, 0., 139.053, 44.65, 0., 2.065, 1.3, "", "", "", "", "", 
  "", "", "", "", "", "", "", "", "", "", "", "", "", "", "", "", "", "", "", 
  "", "", 53.7, 2.351625*^6, 4.044, 25.8, 3.941, 2.242, 15807.374, "", 
  237.372, 4.81, 5.7, 34.4, "", 1.8, 69.59, 0.735}, 
 {"BWA", "Africa", "Botswana", "2021-01-23", 19654., 0., 327., 105., 0., 
  4.857, 8357.625, 0., 139.053, 44.65, 0., 2.065, 1.29, "", "", "", "", "", 
  "", "", "", "", "", "", "", "", "", "", "", "", "", "", "", "", "", "", "", 
  "", "", 53.7, 2.351625*^6, 4.044, 25.8, 3.941, 2.242, 15807.374, "", 
  237.372, 4.81, 5.7, 34.4, "", 1.8, 69.59, 0.735}, 
 {"BWA", "Africa", "Botswana", "2021-01-24", 19654., 0., 327., 105., 0., 
  4.857, 8357.625, 0., 139.053, 44.65, 0., 2.065, 1.29, "", "", "", "", "", 
  "", "", "", "", "", "", "", "", "", "", "", "", "", "", "", "", "", "", "", 
  "", "", 53.7, 2.351625*^6, 4.044, 25.8, 3.941, 2.242, 15807.374, "", 
  237.372, 4.81, 5.7, 34.4, "", 1.8, 69.59, 0.735}, 
 {"BWA", "Africa", "Botswana", "2021-01-25", 20658., 1004., 289.714, 124., 
  19., 5.143, 8784.564, 426.939, 123.197, 52.729, 8.08, 2.187, 1.28, "", "", 
  "", "", "", "", "", "", "", "", "", "", "", "", "", "", "", "", "", "", "", 
  "", "", "", "", "", 53.7, 2.351625*^6, 4.044, 25.8, 3.941, 2.242, 
  15807.374, "", 237.372, 4.81, 5.7, 34.4, "", 1.8, 69.59, 0.735}, 
 {"BWA", "Africa", "Botswana", "2021-01-26", 20658., 0., 289.714, 124., 0., 
  5.143, 8784.564, 0., 123.197, 52.729, 0., 2.187, 1.28, "", "", "", "", "", 
  "", "", "", "", "", "", "", "", "", "", "", "", "", "", "", "", "", "", "", 
  "", "", 53.7, 2.351625*^6, 4.044, 25.8, 3.941, 2.242, 15807.374, "", 
  237.372, 4.81, 5.7, 34.4, "", 1.8, 69.59, 0.735}, 
 {"BWA", "Africa", "Botswana", "2021-01-27", 20658., 0., 289.714, 124., 0., 
  5.143, 8784.564, 0., 123.197, 52.729, 0., 2.187, 1.28, "", "", "", "", "", 
  "", "", "", "", "", "", "", "", "", "", "", "", "", "", "", "", "", "", "", 
  "", "", 53.7, 2.351625*^6, 4.044, 25.8, 3.941, 2.242, 15807.374, "", 
  237.372, 4.81, 5.7, 34.4, "", 1.8, 69.59, 0.735}, 
 {"BWA", "Africa", "Botswana", "2021-01-28", 21293., 635., 234.143, 134., 
  10., 4.143, 9054.59, 270.026, 99.566, 56.982, 4.252, 1.762, 1.27, "", "", 
  "", "", "", "", "", "", "", "", "", "", "", "", "", "", "", "", "", "", "", 
  "", "", "", "", "", 53.7, 2.351625*^6, 4.044, 25.8, 3.941, 2.242, 
  15807.374, "", 237.372, 4.81, 5.7, 34.4, "", 1.8, 69.59, 0.735}, 
 {"BWA", "Africa", "Botswana", "2021-01-29", 21293., 0., 234.143, 134., 0., 
  4.143, 9054.59, 0., 99.566, 56.982, 0., 1.762, 1.27, "", "", "", "", "", 
  "", "", "", "", "", "", "", "", "", "", "", "", "", "", "", "", "", "", "", 
  "", "", 53.7, 2.351625*^6, 4.044, 25.8, 3.941, 2.242, 15807.374, "", 
  237.372, 4.81, 5.7, 34.4, "", 1.8, 69.59, 0.735}, 
 {"BWA", "Africa", "Botswana", "2021-01-30", 21293., 0., 234.143, 134., 0., 
  4.143, 9054.59, 0., 99.566, 56.982, 0., 1.762, 1.27, "", "", "", "", "", 
  "", "", "", "", "", "", "", "", "", "", "", "", "", "", "", "", "", "", "", 
  "", "", 53.7, 2.351625*^6, 4.044, 25.8, 3.941, 2.242, 15807.374, "", 
  237.372, 4.81, 5.7, 34.4, "", 1.8, 69.59, 0.735}, 
 {"BWA", "Africa", "Botswana", "2021-01-31", 21293., 0., 234.143, 134., 0., 
  4.143, 9054.59, 0., 99.566, 56.982, 0., 1.762, 1.27, "", "", "", "", "", 
  "", "", "", "", "", "", "", "", "", "", "", "", "", "", "", "", "", "", "", 
  "", "", 53.7, 2.351625*^6, 4.044, 25.8, 3.941, 2.242, 15807.374, "", 
  237.372, 4.81, 5.7, 34.4, "", 1.8, 69.59, 0.735}, 
 {"BWA", "Africa", "Botswana", "2021-02-01", 22738., 1445., 297.143, 148., 
  14., 3.429, 9669.059, 614.469, 126.356, 62.935, 5.953, 1.458, 1.27, "", "", 
  "", "", "", "", "", "", "", "", "", "", "", "", "", "", "", "", "", "", "", 
  "", "", "", "", "", 53.7, 2.351625*^6, 4.044, 25.8, 3.941, 2.242, 
  15807.374, "", 237.372, 4.81, 5.7, 34.4, "", 1.8, 69.59, 0.735}, 
 {"BWA", "Africa", "Botswana", "2021-02-02", 22738., 0., 297.143, 148., 0., 
  3.429, 9669.059, 0., 126.356, 62.935, 0., 1.458, 1.26, "", "", "", "", "", 
  "", "", "", "", "", "", "", "", "", "", "", "", "", "", "", "", "", "", "", 
  "", "", 53.7, 2.351625*^6, 4.044, 25.8, 3.941, 2.242, 15807.374, "", 
  237.372, 4.81, 5.7, 34.4, "", 1.8, 69.59, 0.735}, 
 {"BWA", "Africa", "Botswana", "2021-02-03", 22738., 0., 297.143, 148., 0., 
  3.429, 9669.059, 0., 126.356, 62.935, 0., 1.458, 1.25, "", "", "", "", "", 
  "", "", "", "", "", "", "", "", "", "", "", "", "", "", "", "", "", "", "", 
  "", "", 53.7, 2.351625*^6, 4.044, 25.8, 3.941, 2.242, 15807.374, "", 
  237.372, 4.81, 5.7, 34.4, "", 1.8, 69.59, 0.735}, 
 {"BWA", "Africa", "Botswana", "2021-02-04", 23503., 765., 315.714, 163., 
  15., 4.143, 9994.366, 325.307, 134.254, 69.314, 6.379, 1.762, 1.25, "", "", 
  "", "", "", "", "", "", "", "", "", "", "", "", "", "", "", "", "", "", "", 
  "", "", "", "", "", 53.7, 2.351625*^6, 4.044, 25.8, 3.941, 2.242, 
  15807.374, "", 237.372, 4.81, 5.7, 34.4, "", 1.8, 69.59, 0.735}, 
 {"BWA", "Africa", "Botswana", "2021-02-05", 23503., 0., 315.714, 163., 0., 
  4.143, 9994.366, 0., 134.254, 69.314, 0., 1.762, 1.25, "", "", "", "", "", 
  "", "", "", "", "", "", "", "", "", "", "", "", "", "", "", "", "", "", "", 
  "", "", 53.7, 2.351625*^6, 4.044, 25.8, 3.941, 2.242, 15807.374, "", 
  237.372, 4.81, 5.7, 34.4, "", 1.8, 69.59, 0.735}, 
 {"BWA", "Africa", "Botswana", "2021-02-06", 23503., 0., 315.714, 163., 0., 
  4.143, 9994.366, 0., 134.254, 69.314, 0., 1.762, 1.24, "", "", "", "", "", 
  "", "", "", "", "", "", "", "", "", "", "", "", "", "", "", "", "", "", "", 
  "", "", 53.7, 2.351625*^6, 4.044, 25.8, 3.941, 2.242, 15807.374, "", 
  237.372, 4.81, 5.7, 34.4, "", 1.8, 69.59, 0.735}, 
 {"BWA", "Africa", "Botswana", "2021-02-07", 23503., 0., 315.714, 163., 0., 
  4.143, 9994.366, 0., 134.254, 69.314, 0., 1.762, 1.24, "", "", "", "", "", 
  "", "", "", "", "", "", "", "", "", "", "", "", "", "", "", "", "", "", "", 
  "", "", 53.7, 2.351625*^6, 4.044, 25.8, 3.941, 2.242, 15807.374, "", 
  237.372, 4.81, 5.7, 34.4, "", 1.8, 69.59, 0.735}, 
 {"BWA", "Africa", "Botswana", "2021-02-08", 24435., 932., 242.429, 179., 
  16., 4.429, 10390.687, 396.322, 103.09, 76.118, 6.804, 1.883, 1.23, "", "", 
  "", "", "", "", "", "", "", "", "", "", "", "", "", "", "", "", "", "", "", 
  "", "", "", "", "", 53.7, 2.351625*^6, 4.044, 25.8, 3.941, 2.242, 
  15807.374, "", 237.372, 4.81, 5.7, 34.4, "", 1.8, 69.59, 0.735}, 
 {"BWA", "Africa", "Botswana", "2021-02-09", 24435., 0., 242.429, 179., 0., 
  4.429, 10390.687, 0., 103.09, 76.118, 0., 1.883, 1.23, "", "", "", "", "", 
  "", "", "", "", "", "", "", "", "", "", "", "", "", "", "", "", "", "", "", 
  "", "", 59.26, 2.351625*^6, 4.044, 25.8, 3.941, 2.242, 15807.374, "", 
  237.372, 4.81, 5.7, 34.4, "", 1.8, 69.59, 0.735}, 
 {"BWA", "Africa", "Botswana", "2021-02-10", 24435., 0., 242.429, 179., 0., 
  4.429, 10390.687, 0., 103.09, 76.118, 0., 1.883, 1.23, "", "", "", "", "", 
  "", "", "", "", "", "", "", "", "", "", "", "", "", "", "", "", "", "", "", 
  "", "", 59.26, 2.351625*^6, 4.044, 25.8, 3.941, 2.242, 15807.374, "", 
  237.372, 4.81, 5.7, 34.4, "", 1.8, 69.59, 0.735}, 
 {"BWA", "Africa", "Botswana", "2021-02-11", 24926., 491., 203.286, 202., 
  23., 5.571, 10599.479, 208.792, 86.445, 85.898, 9.78, 2.369, 1.22, "", "", 
  "", "", "", "", "", "", "", "", "", "", "", "", "", "", "", "", "", "", "", 
  "", "", "", "", "", 59.26, 2.351625*^6, 4.044, 25.8, 3.941, 2.242, 
  15807.374, "", 237.372, 4.81, 5.7, 34.4, "", 1.8, 69.59, 0.735}, 
 {"BWA", "Africa", "Botswana", "2021-02-12", 24926., 0., 203.286, 202., 0., 
  5.571, 10599.479, 0., 86.445, 85.898, 0., 2.369, 1.22, "", "", "", "", "", 
  "", "", "", "", "", "", "", "", "", "", "", "", "", "", "", "", "", "", "", 
  "", "", 59.26, 2.351625*^6, 4.044, 25.8, 3.941, 2.242, 15807.374, "", 
  237.372, 4.81, 5.7, 34.4, "", 1.8, 69.59, 0.735}, 
 {"BWA", "Africa", "Botswana", "2021-02-13", 24926., 0., 203.286, 202., 0., 
  5.571, 10599.479, 0., 86.445, 85.898, 0., 2.369, 1.22, "", "", "", "", "", 
  "", "", "", "", "", "", "", "", "", "", "", "", "", "", "", "", "", "", "", 
  "", "", 59.26, 2.351625*^6, 4.044, 25.8, 3.941, 2.242, 15807.374, "", 
  237.372, 4.81, 5.7, 34.4, "", 1.8, 69.59, 0.735}, 
 {"BWA", "Africa", "Botswana", "2021-02-14", 24926., 0., 203.286, 202., 0., 
  5.571, 10599.479, 0., 86.445, 85.898, 0., 2.369, 1.22, "", "", "", "", "", 
  "", "", "", "", "", "", "", "", "", "", "", "", "", "", "", "", "", "", "", 
  "", "", 59.26, 2.351625*^6, 4.044, 25.8, 3.941, 2.242, 15807.374, "", 
  237.372, 4.81, 5.7, 34.4, "", 1.8, 69.59, 0.735}, 
 {"BWA", "Africa", "Botswana", "2021-02-15", 25802., 876., 195.286, 226., 
  24., 6.714, 10971.987, 372.508, 83.043, 96.104, 10.206, 2.855, 1.22, "", 
  "", "", "", "", "", "", "", "", "", "", "", "", "", "", "", "", "", "", "", 
  "", "", "", "", "", "", 59.26, 2.351625*^6, 4.044, 25.8, 3.941, 2.242, 
  15807.374, "", 237.372, 4.81, 5.7, 34.4, "", 1.8, 69.59, 0.735}, 
 {"BWA", "Africa", "Botswana", "2021-02-16", 25802., 0., 195.286, 226., 0., 
  6.714, 10971.987, 0., 83.043, 96.104, 0., 2.855, 1.22, "", "", "", "", "", 
  "", "", "", "", "", "", "", "", "", "", "", "", "", "", "", "", "", "", "", 
  "", "", 59.26, 2.351625*^6, 4.044, 25.8, 3.941, 2.242, 15807.374, "", 
  237.372, 4.81, 5.7, 34.4, "", 1.8, 69.59, 0.735}, 
 {"BWA", "Africa", "Botswana", "2021-02-17", 25802., 0., 195.286, 226., 0., 
  6.714, 10971.987, 0., 83.043, 96.104, 0., 2.855, 1.21, "", "", "", "", "", 
  "", "", "", "", "", "", "", "", "", "", "", "", "", "", "", "", "", "", "", 
  "", "", 59.26, 2.351625*^6, 4.044, 25.8, 3.941, 2.242, 15807.374, "", 
  237.372, 4.81, 5.7, 34.4, "", 1.8, 69.59, 0.735}, 
 {"BWA", "Africa", "Botswana", "2021-02-18", 26524., 722., 228.286, 254., 
  28., 7.429, 11279.009, 307.022, 97.076, 108.01, 11.907, 3.159, 1.21, "", 
  "", "", "", "", "", "", "", "", "", "", "", "", "", "", "", "", "", "", "", 
  "", "", "", "", "", "", 59.26, 2.351625*^6, 4.044, 25.8, 3.941, 2.242, 
  15807.374, "", 237.372, 4.81, 5.7, 34.4, "", 1.8, 69.59, 0.735}, 
 {"BWA", "Africa", "Botswana", "2021-02-19", 26524., 0., 228.286, 254., 0., 
  7.429, 11279.009, 0., 97.076, 108.01, 0., 3.159, 1.21, "", "", "", "", "", 
  "", "", "", "", "", "", "", "", "", "", "", "", "", "", "", "", "", "", "", 
  "", "", 59.26, 2.351625*^6, 4.044, 25.8, 3.941, 2.242, 15807.374, "", 
  237.372, 4.81, 5.7, 34.4, "", 1.8, 69.59, 0.735}, 
 {"BWA", "Africa", "Botswana", "2021-02-20", 26524., 0., 228.286, 254., 0., 
  7.429, 11279.009, 0., 97.076, 108.01, 0., 3.159, 1.21, "", "", "", "", "", 
  "", "", "", "", "", "", "", "", "", "", "", "", "", "", "", "", "", "", "", 
  "", "", 59.26, 2.351625*^6, 4.044, 25.8, 3.941, 2.242, 15807.374, "", 
  237.372, 4.81, 5.7, 34.4, "", 1.8, 69.59, 0.735}, 
 {"BWA", "Africa", "Botswana", "2021-02-21", 26524., 0., 228.286, 254., 0., 
  7.429, 11279.009, 0., 97.076, 108.01, 0., 3.159, 1.21, "", "", "", "", "", 
  "", "", "", "", "", "", "", "", "", "", "", "", "", "", "", "", "", "", "", 
  "", "", 59.26, 2.351625*^6, 4.044, 25.8, 3.941, 2.242, 15807.374, "", 
  237.372, 4.81, 5.7, 34.4, "", 1.8, 69.59, 0.735}, 
 {"BWA", "Africa", "Botswana", "2021-02-22", 27721., 1197., 274.143, 300., 
  46., 10.571, 11788.019, 509.01, 116.576, 127.571, 19.561, 4.495, 1.21, "", 
  "", "", "", "", "", "", "", "", "", "", "", "", "", "", "", "", "", "", "", 
  "", "", "", "", "", "", 59.26, 2.351625*^6, 4.044, 25.8, 3.941, 2.242, 
  15807.374, "", 237.372, 4.81, 5.7, 34.4, "", 1.8, 69.59, 0.735}, 
 {"BWA", "Africa", "Botswana", "2021-02-23", 27721., 0., 274.143, 300., 0., 
  10.571, 11788.019, 0., 116.576, 127.571, 0., 4.495, 1.2, "", "", "", "", 
  "", "", "", "", "", "", "", "", "", "", "", "", "", "", "", "", "", "", "", 
  "", "", "", 62.04, 2.351625*^6, 4.044, 25.8, 3.941, 2.242, 15807.374, "", 
  237.372, 4.81, 5.7, 34.4, "", 1.8, 69.59, 0.735}, 
 {"BWA", "Africa", "Botswana", "2021-02-24", 27721., 0., 274.143, 300., 0., 
  10.571, 11788.019, 0., 116.576, 127.571, 0., 4.495, 1.2, "", "", "", "", 
  "", "", "", "", "", "", "", "", "", "", "", "", "", "", "", "", "", "", "", 
  "", "", "", 62.04, 2.351625*^6, 4.044, 25.8, 3.941, 2.242, 15807.374, "", 
  237.372, 4.81, 5.7, 34.4, "", 1.8, 69.59, 0.735}, 
 {"BWA", "Africa", "Botswana", "2021-02-25", 28371., 650., 263.857, 310., 
  10., 8., 12064.424, 276.405, 112.202, 131.824, 4.252, 3.402, 1.19, "", "", 
  "", "", "", "", "", "", "", "", "", "", "", "", "", "", "", "", "", "", "", 
  "", "", "", "", "", 62.04, 2.351625*^6, 4.044, 25.8, 3.941, 2.242, 
  15807.374, "", 237.372, 4.81, 5.7, 34.4, "", 1.8, 69.59, 0.735}, 
 {"BWA", "Africa", "Botswana", "2021-02-26", 28371., 0., 263.857, 310., 0., 
  8., 12064.424, 0., 112.202, 131.824, 0., 3.402, 1.19, "", "", "", "", "", 
  "", "", "", "", "", "", "", "", "", "", "", "", "", "", "", "", "", "", "", 
  "", "", 62.04, 2.351625*^6, 4.044, 25.8, 3.941, 2.242, 15807.374, "", 
  237.372, 4.81, 5.7, 34.4, "", 1.8, 69.59, 0.735}, 
 {"BWA", "Africa", "Botswana", "2021-02-27", 28371., 0., 263.857, 310., 0., 
  8., 12064.424, 0., 112.202, 131.824, 0., 3.402, 1.19, "", "", "", "", "", 
  "", "", "", "", "", "", "", "", "", "", "", "", "", "", "", "", "", "", "", 
  "", "", 62.04, 2.351625*^6, 4.044, 25.8, 3.941, 2.242, 15807.374, "", 
  237.372, 4.81, 5.7, 34.4, "", 1.8, 69.59, 0.735}, 
 {"BWA", "Africa", "Botswana", "2021-02-28", 28371., 0., 263.857, 310., 0., 
  8., 12064.424, 0., 112.202, 131.824, 0., 3.402, 1.18, "", "", "", "", "", 
  "", "", "", "", "", "", "", "", "", "", "", "", "", "", "", "", "", "", "", 
  "", "", 62.04, 2.351625*^6, 4.044, 25.8, 3.941, 2.242, 15807.374, "", 
  237.372, 4.81, 5.7, 34.4, "", 1.8, 69.59, 0.735}, 
 {"BWA", "Africa", "Botswana", "2021-03-01", 30727., 2356., 429.429, 332., 
  22., 4.571, 13066.284, 1001.86, 182.609, 141.179, 9.355, 1.944, 1.18, "", 
  "", "", "", "", "", "", "", "", "", "", "", "", "", "", "", "", "", "", "", 
  "", "", "", "", "", "", 62.04, 2.351625*^6, 4.044, 25.8, 3.941, 2.242, 
  15807.374, "", 237.372, 4.81, 5.7, 34.4, "", 1.8, 69.59, 0.735}, 
 {"BWA", "Africa", "Botswana", "2021-03-02", 30727., 0., 429.429, 332., 0., 
  4.571, 13066.284, 0., 182.609, 141.179, 0., 1.944, 1.18, "", "", "", "", 
  "", "", "", "", "", "", "", "", "", "", "", "", "", "", "", "", "", "", "", 
  "", "", "", 62.04, 2.351625*^6, 4.044, 25.8, 3.941, 2.242, 15807.374, "", 
  237.372, 4.81, 5.7, 34.4, "", 1.8, 69.59, 0.735}, 
 {"BWA", "Africa", "Botswana", "2021-03-03", 30727., 0., 429.429, 332., 0., 
  4.571, 13066.284, 0., 182.609, 141.179, 0., 1.944, 1.17, "", "", "", "", 
  "", "", "", "", "", "", "", "", "", "", "", "", "", "", "", "", "", "", "", 
  "", "", "", 62.04, 2.351625*^6, 4.044, 25.8, 3.941, 2.242, 15807.374, "", 
  237.372, 4.81, 5.7, 34.4, "", 1.8, 69.59, 0.735}, 
 {"BWA", "Africa", "Botswana", "2021-03-04", 31746., 1019., 482.143, 359., 
  27., 7., 13499.601, 433.317, 205.025, 152.66, 11.481, 2.977, 1.17, "", "", 
  "", "", "", "", "", "", "", "", "", "", "", "", "", "", "", "", "", "", "", 
  "", "", "", "", "", 62.04, 2.351625*^6, 4.044, 25.8, 3.941, 2.242, 
  15807.374, "", 237.372, 4.81, 5.7, 34.4, "", 1.8, 69.59, 0.735}, 
 {"BWA", "Africa", "Botswana", "2021-03-05", 31746., 0., 482.143, 359., 0., 
  7., 13499.601, 0., 205.025, 152.66, 0., 2.977, 1.17, "", "", "", "", "", 
  "", "", "", "", "", "", "", "", "", "", "", "", "", "", "", "", "", "", "", 
  "", "", 62.04, 2.351625*^6, 4.044, 25.8, 3.941, 2.242, 15807.374, "", 
  237.372, 4.81, 5.7, 34.4, "", 1.8, 69.59, 0.735}, 
 {"BWA", "Africa", "Botswana", "2021-03-06", 31746., 0., 482.143, 359., 0., 
  7., 13499.601, 0., 205.025, 152.66, 0., 2.977, 1.16, "", "", "", "", "", 
  "", "", "", "", "", "", "", "", "", "", "", "", "", "", "", "", "", "", "", 
  "", "", 62.04, 2.351625*^6, 4.044, 25.8, 3.941, 2.242, 15807.374, "", 
  237.372, 4.81, 5.7, 34.4, "", 1.8, 69.59, 0.735}, 
 {"BWA", "Africa", "Botswana", "2021-03-07", 31746., 0., 482.143, 359., 0., 
  7., 13499.601, 0., 205.025, 152.66, 0., 2.977, 1.16, "", "", "", "", "", 
  "", "", "", "", "", "", "", "", "", "", "", "", "", "", "", "", "", "", "", 
  "", "", 62.04, 2.351625*^6, 4.044, 25.8, 3.941, 2.242, 15807.374, "", 
  237.372, 4.81, 5.7, 34.4, "", 1.8, 69.59, 0.735}, 
 {"BWA", "Africa", "Botswana", "2021-03-08", 32912., 1166., 312.143, 413., 
  54., 11.571, 13995.429, 495.827, 132.735, 175.623, 22.963, 4.921, 1.16, "", 
  "", "", "", "", "", "", "", "", "", "", "", "", "", "", "", "", "", "", "", 
  "", "", "", "", "", "", 62.04, 2.351625*^6, 4.044, 25.8, 3.941, 2.242, 
  15807.374, "", 237.372, 4.81, 5.7, 34.4, "", 1.8, 69.59, 0.735}, 
 {"BWA", "Africa", "Botswana", "2021-03-09", 32912., 0., 312.143, 413., 0., 
  11.571, 13995.429, 0., 132.735, 175.623, 0., 4.921, 1.16, "", "", "", "", 
  "", "", "", "", "", "", "", "", "", "", "", "", "", "", "", "", "", "", "", 
  "", "", "", 62.04, 2.351625*^6, 4.044, 25.8, 3.941, 2.242, 15807.374, "", 
  237.372, 4.81, 5.7, 34.4, "", 1.8, 69.59, 0.735}, 
 {"BWA", "Africa", "Botswana", "2021-03-10", 32912., 0., 312.143, 413., 0., 
  11.571, 13995.429, 0., 132.735, 175.623, 0., 4.921, 1.16, "", "", "", "", 
  "", "", "", "", "", "", "", "", "", "", "", "", "", "", "", "", "", "", "", 
  "", "", "", 62.04, 2.351625*^6, 4.044, 25.8, 3.941, 2.242, 15807.374, "", 
  237.372, 4.81, 5.7, 34.4, "", 1.8, 69.59, 0.735}, 
 {"BWA", "Africa", "Botswana", "2021-03-11", 34098., 1186., 336., 424., 11., 
  9.286, 14499.761, 504.332, 142.88, 180.301, 4.678, 3.949, 1.15, "", "", "", 
  "", "", "", "", "", "", "", "", "", "", "", "", "", "", "", "", "", "", "", 
  "", "", "", "", 62.04, 2.351625*^6, 4.044, 25.8, 3.941, 2.242, 15807.374, 
  "", 237.372, 4.81, 5.7, 34.4, "", 1.8, 69.59, 0.735}, 
 {"BWA", "Africa", "Botswana", "2021-03-12", 34098., 0., 336., 424., 0., 
  9.286, 14499.761, 0., 142.88, 180.301, 0., 3.949, 1.15, "", "", "", "", "", 
  "", "", "", "", "", "", "", "", "", "", "", "", "", "", "", "", "", "", "", 
  "", "", 62.04, 2.351625*^6, 4.044, 25.8, 3.941, 2.242, 15807.374, "", 
  237.372, 4.81, 5.7, 34.4, "", 1.8, 69.59, 0.735}, 
 {"BWA", "Africa", "Botswana", "2021-03-13", 34098., 0., 336., 424., 0., 
  9.286, 14499.761, 0., 142.88, 180.301, 0., 3.949, 1.15, "", "", "", "", "", 
  "", "", "", "", "", "", "", "", "", "", "", "", "", "", "", "", "", "", "", 
  "", "", 62.04, 2.351625*^6, 4.044, 25.8, 3.941, 2.242, 15807.374, "", 
  237.372, 4.81, 5.7, 34.4, "", 1.8, 69.59, 0.735}, 
 {"BWA", "Africa", "Botswana", "2021-03-14", 34098., 0., 336., 424., 0., 
  9.286, 14499.761, 0., 142.88, 180.301, 0., 3.949, 1.14, "", "", "", "", "", 
  "", "", "", "", "", "", "", "", "", "", "", "", "", "", "", "", "", "", "", 
  "", "", 62.04, 2.351625*^6, 4.044, 25.8, 3.941, 2.242, 15807.374, "", 
  237.372, 4.81, 5.7, 34.4, "", 1.8, 69.59, 0.735}, 
 {"BWA", "Africa", "Botswana", "2021-03-15", 34999., 901., 298.143, 447., 
  23., 4.857, 14882.9, 383.139, 126.782, 190.081, 9.78, 2.065, 1.14, "", "", 
  "", "", "", "", "", "", "", "", "", "", "", "", "", "", "", "", "", "", "", 
  "", "", "", "", "", 62.04, 2.351625*^6, 4.044, 25.8, 3.941, 2.242, 
  15807.374, "", 237.372, 4.81, 5.7, 34.4, "", 1.8, 69.59, 0.735}, 
 {"BWA", "Africa", "Botswana", "2021-03-16", 34999., 0., 298.143, 447., 0., 
  4.857, 14882.9, 0., 126.782, 190.081, 0., 2.065, 1.14, "", "", "", "", "", 
  "", "", "", "", "", "", "", "", "", "", "", "", "", "", "", "", "", "", "", 
  "", "", 62.04, 2.351625*^6, 4.044, 25.8, 3.941, 2.242, 15807.374, "", 
  237.372, 4.81, 5.7, 34.4, "", 1.8, 69.59, 0.735}, 
 {"BWA", "Africa", "Botswana", "2021-03-17", 34999., 0., 298.143, 447., 0., 
  4.857, 14882.9, 0., 126.782, 190.081, 0., 2.065, 1.14, "", "", "", "", "", 
  "", "", "", "", "", "", "", "", "", "", "", "", "", "", "", "", "", "", "", 
  "", "", 62.04, 2.351625*^6, 4.044, 25.8, 3.941, 2.242, 15807.374, "", 
  237.372, 4.81, 5.7, 34.4, "", 1.8, 69.59, 0.735}, 
 {"BWA", "Africa", "Botswana", "2021-03-18", 35493., 494., 199.286, 458., 
  11., 4.857, 15092.968, 210.068, 84.744, 194.759, 4.678, 2.065, 1.14, "", 
  "", "", "", "", "", "", "", "", "", "", "", "", "", "", "", "", "", "", "", 
  "", "", "", "", "", "", 62.04, 2.351625*^6, 4.044, 25.8, 3.941, 2.242, 
  15807.374, "", 237.372, 4.81, 5.7, 34.4, "", 1.8, 69.59, 0.735}, 
 {"BWA", "Africa", "Botswana", "2021-03-19", 35493., 0., 199.286, 458., 0., 
  4.857, 15092.968, 0., 84.744, 194.759, 0., 2.065, 1.14, "", "", "", "", "", 
  "", "", "", "", "", "", "", "", "", "", "", "", "", "", "", "", "", "", "", 
  "", "", 62.04, 2.351625*^6, 4.044, 25.8, 3.941, 2.242, 15807.374, "", 
  237.372, 4.81, 5.7, 34.4, "", 1.8, 69.59, 0.735}, 
 {"BWA", "Africa", "Botswana", "2021-03-20", 35493., 0., 199.286, 458., 0., 
  4.857, 15092.968, 0., 84.744, 194.759, 0., 2.065, 1.14, "", "", "", "", "", 
  "", "", "", "", "", "", "", "", "", "", "", "", "", "", "", "", "", "", "", 
  "", "", 62.04, 2.351625*^6, 4.044, 25.8, 3.941, 2.242, 15807.374, "", 
  237.372, 4.81, 5.7, 34.4, "", 1.8, 69.59, 0.735}, 
 {"BWA", "Africa", "Botswana", "2021-03-21", 35493., 0., 199.286, 458., 0., 
  4.857, 15092.968, 0., 84.744, 194.759, 0., 2.065, 1.14, "", "", "", "", "", 
  "", "", "", "", "", "", "", "", "", "", "", "", "", "", "", "", "", "", "", 
  "", "", 62.04, 2.351625*^6, 4.044, 25.8, 3.941, 2.242, 15807.374, "", 
  237.372, 4.81, 5.7, 34.4, "", 1.8, 69.59, 0.735}, 
 {"BWA", "Africa", "Botswana", "2021-03-22", 37559., 2066., 365.714, 485., 
  27., 5.429, 15971.509, 878.541, 155.516, 206.24, 11.481, 2.308, 1.14, "", 
  "", "", "", "", "", "", "", "", "", "", "", "", "", "", "", "", "", "", "", 
  "", "", "", "", "", "", 62.04, 2.351625*^6, 4.044, 25.8, 3.941, 2.242, 
  15807.374, "", 237.372, 4.81, 5.7, 34.4, "", 1.8, 69.59, 0.735}, 
 {"BWA", "Africa", "Botswana", "2021-03-23", 37559., 0., 365.714, 485., 0., 
  5.429, 15971.509, 0., 155.516, 206.24, 0., 2.308, 1.14, "", "", "", "", "", 
  "", "", "", "", "", "", "", "", "", "", "", "", "", "", "", "", "", "", "", 
  "", "", 62.04, 2.351625*^6, 4.044, 25.8, 3.941, 2.242, 15807.374, "", 
  237.372, 4.81, 5.7, 34.4, "", 1.8, 69.59, 0.735}, 
 {"BWA", "Africa", "Botswana", "2021-03-24", 37559., 0., 365.714, 485., 0., 
  5.429, 15971.509, 0., 155.516, 206.24, 0., 2.308, 1.14, "", "", "", "", "", 
  "", "", "", "", "", "", "", "", "", "", "", "", "", "", "", "", "", "", "", 
  "", "", 62.04, 2.351625*^6, 4.044, 25.8, 3.941, 2.242, 15807.374, "", 
  237.372, 4.81, 5.7, 34.4, "", 1.8, 69.59, 0.735}, 
 {"BWA", "Africa", "Botswana", "2021-03-25", 38466., 907., 424.714, 506., 
  21., 6.857, 16357.2, 385.691, 180.605, 215.17, 8.93, 2.916, 1.14, "", "", 
  "", "", "", "", "", "", "", "", "", "", "", "", "", "", "", 0., 0., "", "", 
  "", 0., 0., "", "", 62.04, 2.351625*^6, 4.044, 25.8, 3.941, 2.242, 
  15807.374, "", 237.372, 4.81, 5.7, 34.4, "", 1.8, 69.59, 0.735}, 
 {"BWA", "Africa", "Botswana", "2021-03-26", 38466., 0., 424.714, 506., 0., 
  6.857, 16357.2, 0., 180.605, 215.17, 0., 2.916, 1.14, "", "", "", "", "", 
  "", "", "", "", "", "", "", "", "", "", "", "", "", "", "", "", 1618., "", 
  "", "", 688., 62.04, 2.351625*^6, 4.044, 25.8, 3.941, 2.242, 15807.374, "", 
  237.372, 4.81, 5.7, 34.4, "", 1.8, 69.59, 0.735}, 
 {"BWA", "Africa", "Botswana", "2021-03-27", 38466., 0., 424.714, 506., 0., 
  6.857, 16357.2, 0., 180.605, 215.17, 0., 2.916, 1.15, "", "", "", "", "", 
  "", "", "", "", "", "", "", "", "", "", "", "", "", "", "", "", 1618., "", 
  "", "", 688., 62.04, 2.351625*^6, 4.044, 25.8, 3.941, 2.242, 15807.374, "", 
  237.372, 4.81, 5.7, 34.4, "", 1.8, 69.59, 0.735}, 
 {"BWA", "Africa", "Botswana", "2021-03-28", 38466., 0., 424.714, 506., 0., 
  6.857, 16357.2, 0., 180.605, 215.17, 0., 2.916, 1.15, "", "", "", "", "", 
  "", "", "", "", "", "", "", "", "", "", "", "", "", "", "", "", 1618., "", 
  "", "", 688., 62.04, 2.351625*^6, 4.044, 25.8, 3.941, 2.242, 15807.374, "", 
  237.372, 4.81, 5.7, 34.4, "", 1.8, 69.59, 0.735}, 
 {"BWA", "Africa", "Botswana", "2021-03-29", 39848., 1382., 327., 568., 62., 
  11.857, 16944.879, 587.679, 139.053, 241.535, 26.365, 5.042, 1.15, "", "", 
  "", "", "", "", "", "", "", "", "", "", "", "", "", "", "", "", "", "", "", 
  1618., "", "", "", 688., 62.04, 2.351625*^6, 4.044, 25.8, 3.941, 2.242, 
  15807.374, "", 237.372, 4.81, 5.7, 34.4, "", 1.8, 69.59, 0.735}, 
 {"BWA", "Africa", "Botswana", "2021-03-30", 39848., 0., 327., 568., 0., 
  11.857, 16944.879, 0., 139.053, 241.535, 0., 5.042, 1.15, "", "", "", "", 
  "", "", "", "", "", "", "", "", "", "", "", "", "", "", "", "", "", 1618., 
  "", "", "", 688., 62.04, 2.351625*^6, 4.044, 25.8, 3.941, 2.242, 15807.374, 
  "", 237.372, 4.81, 5.7, 34.4, "", 1.8, 69.59, 0.735}, 
 {"BWA", "Africa", "Botswana", "2021-03-31", 39848., 0., 327., 568., 0., 
  11.857, 16944.879, 0., 139.053, 241.535, 0., 5.042, 1.15, "", "", "", "", 
  "", "", "", "", "", "", "", "", "", "", "", "", "", "", "", "", "", 1618., 
  "", "", "", 688., 62.04, 2.351625*^6, 4.044, 25.8, 3.941, 2.242, 15807.374, 
  "", 237.372, 4.81, 5.7, 34.4, "", 1.8, 69.59, 0.735}, 
 {"BWA", "Africa", "Botswana", "2021-04-01", 40878., 1030., 344.571, 591., 
  23., 12.143, 17382.874, 437.995, 146.525, 251.316, 9.78, 5.164, 1.15, "", 
  "", "", "", "", "", "", "", "", "", "", "", "", "", "", "", "", "", "", "", 
  "", 1618., "", "", "", 688., 62.04, 2.351625*^6, 4.044, 25.8, 3.941, 2.242, 
  15807.374, "", 237.372, 4.81, 5.7, 34.4, "", 1.8, 69.59, 0.735}, 
 {"BWA", "Africa", "Botswana", "2021-04-02", 40878., 0., 344.571, 591., 0., 
  12.143, 17382.874, 0., 146.525, 251.316, 0., 5.164, 1.15, "", "", "", "", 
  "", "", "", "", "", "", "", "", "", "", "", "", "", 12945., 12945., "", "", 
  1618., 0.55, 0.55, "", 688., 62.04, 2.351625*^6, 4.044, 25.8, 3.941, 2.242, 
  15807.374, "", 237.372, 4.81, 5.7, 34.4, "", 1.8, 69.59, 0.735}, 
 {"BWA", "Africa", "Botswana", "2021-04-03", 40878., 0., 344.571, 591., 0., 
  12.143, 17382.874, 0., 146.525, 251.316, 0., 5.164, 1.15, "", "", "", "", 
  "", "", "", "", "", "", "", "", "", "", "", "", "", "", "", "", "", 1486., 
  "", "", "", 632., 62.04, 2.351625*^6, 4.044, 25.8, 3.941, 2.242, 15807.374, 
  "", 237.372, 4.81, 5.7, 34.4, "", 1.8, 69.59, 0.735}, 
 {"BWA", "Africa", "Botswana", "2021-04-04", 40878., 0., 344.571, 591., 0., 
  12.143, 17382.874, 0., 146.525, 251.316, 0., 5.164, 1.15, "", "", "", "", 
  "", "", "", "", "", "", "", "", "", "", "", "", "", "", "", "", "", 1354., 
  "", "", "", 576., 62.04, 2.351625*^6, 4.044, 25.8, 3.941, 2.242, 15807.374, 
  "", 237.372, 4.81, 5.7, 34.4, "", 1.8, 69.59, 0.735}, 
 {"BWA", "Africa", "Botswana", "2021-04-05", 41710., 832., 266., 616., 25., 
  6.857, 17736.671, 353.798, 113.113, 261.947, 10.631, 2.916, 1.15, "", "", 
  "", "", "", "", "", "", "", "", "", "", "", "", "", "", "", "", "", "", "", 
  1222., "", "", "", 520., 62.04, 2.351625*^6, 4.044, 25.8, 3.941, 2.242, 
  15807.374, "", 237.372, 4.81, 5.7, 34.4, "", 1.8, 69.59, 0.735}, 
 {"BWA", "Africa", "Botswana", "2021-04-06", 41710., 0., 266., 616., 0., 
  6.857, 17736.671, 0., 113.113, 261.947, 0., 2.916, 1.15, "", "", "", "", 
  "", "", "", "", "", "", "", "", "", "", "", "", "", "", "", "", "", 1090., 
  "", "", "", 464., 62.04, 2.351625*^6, 4.044, 25.8, 3.941, 2.242, 15807.374, 
  "", 237.372, 4.81, 5.7, 34.4, "", 1.8, 69.59, 0.735}, 
 {"BWA", "Africa", "Botswana", "2021-04-07", 41710., 0., 266., 616., 0., 
  6.857, 17736.671, 0., 113.113, 261.947, 0., 2.916, 1.15, "", "", "", "", 
  "", "", "", "", "", "", "", "", "", "", "", "", "", "", "", "", "", 959., 
  "", "", "", 408., 62.04, 2.351625*^6, 4.044, 25.8, 3.941, 2.242, 15807.374, 
  "", 237.372, 4.81, 5.7, 34.4, "", 1.8, 69.59, 0.735}, 
 {"BWA", "Africa", "Botswana", "2021-04-08", 41710., 0., 118.857, 616., 0., 
  3.571, 17736.671, 0., 50.543, 261.947, 0., 1.519, 1.16, "", "", "", "", "", 
  "", "", "", "", "", "", "", "", "", "", "", "", "", "", "", "", 827., "", 
  "", "", 352., 62.04, 2.351625*^6, 4.044, 25.8, 3.941, 2.242, 15807.374, "", 
  237.372, 4.81, 5.7, 34.4, "", 1.8, 69.59, 0.735}, 
 {"BWA", "Africa", "Botswana", "2021-04-09", 42674., 964., 256.571, 636., 
  20., 6.429, 18146.601, 409.929, 109.104, 270.451, 8.505, 2.734, 1.16, "", 
  "", "", "", "", "", "", "", "", "", "", "", "", "", "", "", "", 17808., 
  17808., "", "", 695., 0.76, 0.76, "", 296., 62.04, 2.351625*^6, 4.044, 
  25.8, 3.941, 2.242, 15807.374, "", 237.372, 4.81, 5.7, 34.4, "", 1.8, 
  69.59, 0.735}, {"BWA", "Africa", "Botswana", "2021-04-10", 42674., 0., 
  256.571, 636., 0., 6.429, 18146.601, 0., 109.104, 270.451, 0., 2.734, 1.16, 
  "", "", "", "", "", "", "", "", "", "", "", "", "", "", "", "", "", "", "", 
  "", "", 940., "", "", "", 400., 62.04, 2.351625*^6, 4.044, 25.8, 3.941, 
  2.242, 15807.374, "", 237.372, 4.81, 5.7, 34.4, "", 1.8, 69.59, 0.735}, 
 {"BWA", "Africa", "Botswana", "2021-04-11", 42674., 0., 256.571, 636., 0., 
  6.429, 18146.601, 0., 109.104, 270.451, 0., 2.734, 1.16, "", "", "", "", 
  "", "", "", "", "", "", "", "", "", "", "", "", "", "", "", "", "", 1185., 
  "", "", "", 504., 62.04, 2.351625*^6, 4.044, 25.8, 3.941, 2.242, 15807.374, 
  "", 237.372, 4.81, 5.7, 34.4, "", 1.8, 69.59, 0.735}, 
 {"BWA", "Africa", "Botswana", "2021-04-12", 43444., 770., 247.714, 663., 
  27., 6.714, 18474.034, 327.433, 105.337, 281.933, 11.481, 2.855, 1.16, "", 
  "", "", "", "", "", "", "", "", "", "", "", "", "", "", "", "", 25040., 
  25040., "", "", 1430., 1.06, 1.06, "", 608., 62.04, 2.351625*^6, 4.044, 
  25.8, 3.941, 2.242, 15807.374, "", 237.372, 4.81, 5.7, 34.4, "", 1.8, 
  69.59, 0.735}, {"BWA", "Africa", "Botswana", "2021-04-13", 43444., 0., 
  247.714, 663., 0., 6.714, 18474.034, 0., 105.337, 281.933, 0., 2.855, 1.17, 
  "", "", "", "", "", "", "", "", "", "", "", "", "", "", "", "", "", "", "", 
  "", "", 1746., "", "", "", 742., 62.04, 2.351625*^6, 4.044, 25.8, 3.941, 
  2.242, 15807.374, "", 237.372, 4.81, 5.7, 34.4, "", 1.8, 69.59, 0.735}, 
 {"BWA", "Africa", "Botswana", "2021-04-14", 43444., 0., 247.714, 663., 0., 
  6.714, 18474.034, 0., 105.337, 281.933, 0., 2.855, 1.17, "", "", "", "", 
  "", "", "", "", "", "", "", "", "", "", "", "", "", "", "", "", "", 2061., 
  "", "", "", 876., 62.04, 2.351625*^6, 4.044, 25.8, 3.941, 2.242, 15807.374, 
  "", 237.372, 4.81, 5.7, 34.4, "", 1.8, 69.59, 0.735}, 
 {"BWA", "Africa", "Botswana", "2021-04-15", 44075., 631., 337.857, 671., 8., 
  7.857, 18742.359, 268.325, 143.67, 285.335, 3.402, 3.341, 1.17, "", "", "", 
  "", "", "", "", "", "", "", "", "", "", "", "", "", "", "", "", "", "", 
  2377., "", "", "", 1011., 62.04, 2.351625*^6, 4.044, 25.8, 3.941, 2.242, 
  15807.374, "", 237.372, 4.81, 5.7, 34.4, "", 1.8, 69.59, 0.735}, 
 {"BWA", "Africa", "Botswana", "2021-04-16", 44075., 0., 200.143, 671., 0., 
  5., 18742.359, 0., 85.108, 285.335, 0., 2.126, 1.17, "", "", "", "", "", 
  "", "", "", "", "", "", "", "", "", "", "", "", 36652., 36652., "", "", 
  2692., 1.56, 1.56, "", 1145., 62.04, 2.351625*^6, 4.044, 25.8, 3.941, 
  2.242, 15807.374, "", 237.372, 4.81, 5.7, 34.4, "", 1.8, 69.59, 0.735}, 
 {"BWA", "Africa", "Botswana", "2021-04-17", 44075., 0., 200.143, 671., 0., 
  5., 18742.359, 0., 85.108, 285.335, 0., 2.126, 1.18, "", "", "", "", "", 
  "", "", "", "", "", "", "", "", "", "", "", "", "", "", "", "", 2584., "", 
  "", "", 1099., 62.04, 2.351625*^6, 4.044, 25.8, 3.941, 2.242, 15807.374, 
  "", 237.372, 4.81, 5.7, 34.4, "", 1.8, 69.59, 0.735}, 
 {"BWA", "Africa", "Botswana", "2021-04-18", 44075., 0., 200.143, 671., 0., 
  5., 18742.359, 0., 85.108, 285.335, 0., 2.126, 1.18, "", "", "", "", "", 
  "", "", "", "", "", "", "", "", "", "", "", "", "", "", "", "", 2476., "", 
  "", "", 1053., 62.04, 2.351625*^6, 4.044, 25.8, 3.941, 2.242, 15807.374, 
  "", 237.372, 4.81, 5.7, 34.4, "", 1.8, 69.59, 0.735}, 
 {"BWA", "Africa", "Botswana", "2021-04-19", 44702., 627., 179.714, 684., 
  13., 3., 19008.983, 266.624, 76.421, 290.863, 5.528, 1.276, 1.18, "", "", 
  "", "", "", "", "", "", "", "", "", "", "", "", "", "", "", 41612., 41612., 
  "", "", 2367., 1.77, 1.77, "", 1007., 62.04, 2.351625*^6, 4.044, 25.8, 
  3.941, 2.242, 15807.374, "", 237.372, 4.81, 5.7, 34.4, "", 1.8, 69.59, 
  0.735}, {"BWA", "Africa", "Botswana", "2021-04-20", 44702., 0., 179.714, 
  684., 0., 3., 19008.983, 0., 76.421, 290.863, 0., 1.276, 1.19, "", "", "", 
  "", "", "", "", "", "", "", "", "", "", "", "", "", "", "", "", "", "", 
  2151., "", "", "", 915., 62.04, 2.351625*^6, 4.044, 25.8, 3.941, 2.242, 
  15807.374, "", 237.372, 4.81, 5.7, 34.4, "", 1.8, 69.59, 0.735}, 
 {"BWA", "Africa", "Botswana", "2021-04-21", 44702., 0., 179.714, 684., 0., 
  3., 19008.983, 0., 76.421, 290.863, 0., 1.276, 1.19, "", "", "", "", "", 
  "", "", "", "", "", "", "", "", "", "", "", "", "", "", "", "", 1934., "", 
  "", "", 822., 62.04, 2.351625*^6, 4.044, 25.8, 3.941, 2.242, 15807.374, "", 
  237.372, 4.81, 5.7, 34.4, "", 1.8, 69.59, 0.735}, 
 {"BWA", "Africa", "Botswana", "2021-04-22", 45855., 1153., 254.286, 691., 
  7., 2.857, 19499.282, 490.299, 108.132, 293.839, 2.977, 1.215, 1.2, "", "", 
  "", "", "", "", "", "", "", "", "", "", "", "", "", "", "", "", "", "", "", 
  1718., "", "", "", 731., 62.04, 2.351625*^6, 4.044, 25.8, 3.941, 2.242, 
  15807.374, "", 237.372, 4.81, 5.7, 34.4, "", 1.8, 69.59, 0.735}, 
 {"BWA", "Africa", "Botswana", "2021-04-23", 45855., 0., 254.286, 691., 0., 
  2.857, 19499.282, 0., 108.132, 293.839, 0., 1.215, 1.2, "", "", "", "", "", 
  "", "", "", "", "", "", "", "", "", "", "", "", 47160., 47160., "", "", 
  1501., 2.01, 2.01, "", 638., 62.04, 2.351625*^6, 4.044, 25.8, 3.941, 2.242, 
  15807.374, "", 237.372, 4.81, 5.7, 34.4, "", 1.8, 69.59, 0.735}, 
 {"BWA", "Africa", "Botswana", "2021-04-24", 45855., 0., 254.286, 691., 0., 
  2.857, 19499.282, 0., 108.132, 293.839, 0., 1.215, 1.2, "", "", "", "", "", 
  "", "", "", "", "", "", "", "", "", "", "", "", "", "", "", "", 1325., "", 
  "", "", 563., 62.04, 2.351625*^6, 4.044, 25.8, 3.941, 2.242, 15807.374, "", 
  237.372, 4.81, 5.7, 34.4, "", 1.8, 69.59, 0.735}, 
 {"BWA", "Africa", "Botswana", "2021-04-25", 45855., 0., 254.286, 691., 0., 
  2.857, 19499.282, 0., 108.132, 293.839, 0., 1.215, 1.2, "", "", "", "", "", 
  "", "", "", "", "", "", "", "", "", "", "", "", "", "", "", "", 1148., "", 
  "", "", 488., 62.04, 2.351625*^6, 4.044, 25.8, 3.941, 2.242, 15807.374, "", 
  237.372, 4.81, 5.7, 34.4, "", 1.8, 69.59, 0.735}, 
 {"BWA", "Africa", "Botswana", "2021-04-26", 45855., 0., 164.714, 691., 0., 
  1., 19499.282, 0., 70.043, 293.839, 0., 0.425, 1.2, "", "", "", "", "", "", 
  "", "", "", "", "", "", "", "", "", "", "", 48411., 48411., "", "", 971., 
  2.06, 2.06, "", 413., 62.04, 2.351625*^6, 4.044, 25.8, 3.941, 2.242, 
  15807.374, "", 237.372, 4.81, 5.7, 34.4, "", 1.8, 69.59, 0.735}, 
 {"BWA", "Africa", "Botswana", "2021-04-27", 46600., 745., 271.143, 702., 
  11., 2.571, 19816.085, 316.802, 115.3, 298.517, 4.678, 1.093, 1.21, "", "", 
  "", "", "", "", "", "", "", "", "", "", "", "", "", "", "", "", "", "", "", 
  826., "", "", "", 351., 62.04, 2.351625*^6, 4.044, 25.8, 3.941, 2.242, 
  15807.374, "", 237.372, 4.81, 5.7, 34.4, "", 1.8, 69.59, 0.735}, 
 {"BWA", "Africa", "Botswana", "2021-04-28", 46600., 0., 271.143, 702., 0., 
  2.571, 19816.085, 0., 115.3, 298.517, 0., 1.093, 1.21, "", "", "", "", "", 
  "", "", "", "", "", "", "", "", "", "", "", "", "", "", "", "", 680., "", 
  "", "", 289., 62.04, 2.351625*^6, 4.044, 25.8, 3.941, 2.242, 15807.374, "", 
  237.372, 4.81, 5.7, 34.4, "", 1.8, 69.59, 0.735}, 
 {"BWA", "Africa", "Botswana", "2021-04-29", 46934., 334., 154.143, 712., 
  10., 3., 19958.114, 142.029, 65.547, 302.769, 4.252, 1.276, 1.21, "", "", 
  "", "", "", "", "", "", "", "", "", "", "", "", "", "", "", "", "", "", "", 
  534., "", "", "", 227., 62.04, 2.351625*^6, 4.044, 25.8, 3.941, 2.242, 
  15807.374, "", 237.372, 4.81, 5.7, 34.4, "", 1.8, 69.59, 0.735}, 
 {"BWA", "Africa", "Botswana", "2021-04-30", 46934., 0., 154.143, 712., 0., 
  3., 19958.114, 0., 65.547, 302.769, 0., 1.276, 1.22, "", "", "", "", "", 
  "", "", "", "", "", "", "", "", "", "", "", "", 49882., 49882., "", "", 
  389., 2.12, 2.12, "", 165., 62.04, 2.351625*^6, 4.044, 25.8, 3.941, 2.242, 
  15807.374, "", 237.372, 4.81, 5.7, 34.4, "", 1.8, 69.59, 0.735}, 
 {"BWA", "Africa", "Botswana", "2021-05-01", 46934., 0., 154.143, 712., 0., 
  3., 19958.114, 0., 65.547, 302.769, 0., 1.276, 1.22, "", "", "", "", "", 
  "", "", "", "", "", "", "", "", "", "", "", "", "", "", "", "", 401., "", 
  "", "", 171., 62.04, 2.351625*^6, 4.044, 25.8, 3.941, 2.242, 15807.374, "", 
  237.372, 4.81, 5.7, 34.4, "", 1.8, 69.59, 0.735}, 
 {"BWA", "Africa", "Botswana", "2021-05-02", 46934., 0., 154.143, 712., 0., 
  3., 19958.114, 0., 65.547, 302.769, 0., 1.276, 1.23, "", "", "", "", "", 
  "", "", "", "", "", "", "", "", "", "", "", "", "", "", "", "", 412., "", 
  "", "", 175., 62.04, 2.351625*^6, 4.044, 25.8, 3.941, 2.242, 15807.374, "", 
  237.372, 4.81, 5.7, 34.4, "", 1.8, 69.59, 0.735}, 
 {"BWA", "Africa", "Botswana", "2021-05-03", 47851., 917., 285.143, 724., 
  12., 4.714, 20348.057, 389.943, 121.254, 307.872, 5.103, 2.005, 1.23, "", 
  "", "", "", "", "", "", "", "", "", "", "", "", "", "", "", "", "", "", "", 
  "", 424., "", "", "", 180., 62.04, 2.351625*^6, 4.044, 25.8, 3.941, 2.242, 
  15807.374, "", 237.372, 4.81, 5.7, 34.4, "", 1.8, 69.59, 0.735}, 
 {"BWA", "Africa", "Botswana", "2021-05-04", 47851., 0., 178.714, 724., 0., 
  3.143, 20348.057, 0., 75.996, 307.872, 0., 1.336, 1.23, "", "", "", "", "", 
  "", "", "", "", "", "", "", "", "", "", "", "", "", "", "", "", 443., "", 
  "", "", 188., 62.04, 2.351625*^6, 4.044, 25.8, 3.941, 2.242, 15807.374, "", 
  237.372, 4.81, 5.7, 34.4, "", 1.8, 69.59, 0.735}, 
 {"BWA", "Africa", "Botswana", "2021-05-05", 47851., 0., 178.714, 724., 0., 
  3.143, 20348.057, 0., 75.996, 307.872, 0., 1.336, 1.23, "", "", "", "", "", 
  "", "", "", "", "", "", "", "", "", "", "", "", "", "", "", "", 462., "", 
  "", "", 196., 62.04, 2.351625*^6, 4.044, 25.8, 3.941, 2.242, 15807.374, "", 
  237.372, 4.81, 5.7, 34.4, "", 1.8, 69.59, 0.735}, 
 {"BWA", "Africa", "Botswana", "2021-05-06", 48417., 566., 211.857, 734., 
  10., 3.143, 20588.742, 240.685, 90.09, 312.125, 4.252, 1.336, 1.24, "", "", 
  "", "", "", "", "", "", "", "", "", "", "", "", "", "", "", "", "", "", "", 
  480., "", "", "", 204., 62.04, 2.351625*^6, 4.044, 25.8, 3.941, 2.242, 
  15807.374, "", 237.372, 4.81, 5.7, 34.4, "", 1.8, 69.59, 0.735}, 
 {"BWA", "Africa", "Botswana", "2021-05-07", 48417., 0., 211.857, 734., 0., 
  3.143, 20588.742, 0., 90.09, 312.125, 0., 1.336, 1.24, "", "", "", "", "", 
  "", "", "", "", "", "", "", "", "", "", "", "", 53375., 53375., "", "", 
  499., 2.27, 2.27, "", 212., 62.04, 2.351625*^6, 4.044, 25.8, 3.941, 2.242, 
  15807.374, "", 237.372, 4.81, 5.7, 34.4, "", 1.8, 69.59, 0.735}, 
 {"BWA", "Africa", "Botswana", "2021-05-08", 48417., 0., 211.857, 734., 0., 
  3.143, 20588.742, 0., 90.09, 312.125, 0., 1.336, 1.25, "", "", "", "", "", 
  "", "", "", "", "", "", "", "", "", "", "", "", "", "", "", "", 558., "", 
  "", "", 237., 62.04, 2.351625*^6, 4.044, 25.8, 3.941, 2.242, 15807.374, "", 
  237.372, 4.81, 5.7, 34.4, "", 1.8, 69.59, 0.735}, 
 {"BWA", "Africa", "Botswana", "2021-05-09", 48417., 0., 211.857, 734., 0., 
  3.143, 20588.742, 0., 90.09, 312.125, 0., 1.336, 1.25, "", "", "", "", "", 
  "", "", "", "", "", "", "", "", "", "", "", "", "", "", "", "", 616., "", 
  "", "", 262., 62.04, 2.351625*^6, 4.044, 25.8, 3.941, 2.242, 15807.374, "", 
  237.372, 4.81, 5.7, 34.4, "", 1.8, 69.59, 0.735}, 
 {"BWA", "Africa", "Botswana", "2021-05-10", 49041., 624., 170., 751., 17., 
  3.857, 20854.09, 265.348, 72.29, 319.354, 7.229, 1.64, 1.25, "", "", "", 
  "", "", "", "", "", "", "", "", "", "", "", "", "", "", 56101., 56101., "", 
  "", 675., 2.39, 2.39, "", 287., 62.04, 2.351625*^6, 4.044, 25.8, 3.941, 
  2.242, 15807.374, "", 237.372, 4.81, 5.7, 34.4, "", 1.8, 69.59, 0.735}, 
 {"BWA", "Africa", "Botswana", "2021-05-11", 49041., 0., 170., 751., 0., 
  3.857, 20854.09, 0., 72.29, 319.354, 0., 1.64, 1.26, "", "", "", "", "", 
  "", "", "", "", "", "", "", "", "", "", "", "", "", "", "", "", 1153., "", 
  "", "", 490., 62.04, 2.351625*^6, 4.044, 25.8, 3.941, 2.242, 15807.374, "", 
  237.372, 4.81, 5.7, 34.4, "", 1.8, 69.59, 0.735}, 
 {"BWA", "Africa", "Botswana", "2021-05-12", 49041., 0., 170., 751., 0., 
  3.857, 20854.09, 0., 72.29, 319.354, 0., 1.64, 1.26, "", "", "", "", "", 
  "", "", "", "", "", "", "", "", "", "", "", "", "", "", "", "", 1632., "", 
  "", "", 694., 62.04, 2.351625*^6, 4.044, 25.8, 3.941, 2.242, 15807.374, "", 
  237.372, 4.81, 5.7, 34.4, "", 1.8, 69.59, 0.735}, 
 {"BWA", "Africa", "Botswana", "2021-05-13", 49041., 0., 89.143, 751., 0., 
  2.429, 20854.09, 0., 37.907, 319.354, 0., 1.033, 1.27, "", "", "", "", "", 
  "", "", "", "", "", "", "", "", "", "", "", "", "", "", "", "", 2111., "", 
  "", "", 898., 62.04, 2.351625*^6, 4.044, 25.8, 3.941, 2.242, 15807.374, "", 
  237.372, 4.81, 5.7, 34.4, "", 1.8, 69.59, 0.735}, 
 {"BWA", "Africa", "Botswana", "2021-05-14", 49656., 615., 177., 761., 10., 
  3.857, 21115.612, 261.521, 75.267, 323.606, 4.252, 1.64, 1.28, "", "", "", 
  "", "", "", "", "", "", "", "", "", "", "", "", "", "", 71500., 71500., "", 
  "", 2589., 3.04, 3.04, "", 1101., 62.04, 2.351625*^6, 4.044, 25.8, 3.941, 
  2.242, 15807.374, "", 237.372, 4.81, 5.7, 34.4, "", 1.8, 69.59, 0.735}, 
 {"BWA", "Africa", "Botswana", "2021-05-15", 49656., 0., 177., 761., 0., 
  3.857, 21115.612, 0., 75.267, 323.606, 0., 1.64, 1.28, "", "", "", "", "", 
  "", "", "", "", "", "", "", "", "", "", "", "", "", "", "", "", 3288., "", 
  "", "", 1398., 62.04, 2.351625*^6, 4.044, 25.8, 3.941, 2.242, 15807.374, 
  "", 237.372, 4.81, 5.7, 34.4, "", 1.8, 69.59, 0.735}, 
 {"BWA", "Africa", "Botswana", "2021-05-16", 49656., 0., 177., 761., 0., 
  3.857, 21115.612, 0., 75.267, 323.606, 0., 1.64, 1.29, "", "", "", "", "", 
  "", "", "", "", "", "", "", "", "", "", "", "", "", "", "", "", 3987., "", 
  "", "", 1695., 62.04, 2.351625*^6, 4.044, 25.8, 3.941, 2.242, 15807.374, 
  "", 237.372, 4.81, 5.7, 34.4, "", 1.8, 69.59, 0.735}, 
 {"BWA", "Africa", "Botswana", "2021-05-17", 50800., 1144., 251.286, 774., 
  13., 3.286, 21602.084, 486.472, 106.856, 329.134, 5.528, 1.397, 1.29, "", 
  "", "", "", "", "", "", "", "", "", "", "", "", "", "", "", "", 88907., "", 
  "", "", 4687., 3.78, "", "", 1993., 62.04, 2.351625*^6, 4.044, 25.8, 3.941, 
  2.242, 15807.374, "", 237.372, 4.81, 5.7, 34.4, "", 1.8, 69.59, 0.735}, 
 {"BWA", "Africa", "Botswana", "2021-05-18", 50800., 0., 251.286, 774., 0., 
  3.286, 21602.084, 0., 106.856, 329.134, 0., 1.397, 1.29, "", "", "", "", 
  "", "", "", "", "", "", "", "", "", "", "", "", "", "", "", "", "", 5249., 
  "", "", "", 2232., 62.04, 2.351625*^6, 4.044, 25.8, 3.941, 2.242, 
  15807.374, "", 237.372, 4.81, 5.7, 34.4, "", 1.8, 69.59, 0.735}, 
 {"BWA", "Africa", "Botswana", "2021-05-19", 50800., 0., 251.286, 774., 0., 
  3.286, 21602.084, 0., 106.856, 329.134, 0., 1.397, 1.3, "", "", "", "", "", 
  "", "", "", "", "", "", "", "", "", "", "", "", "", "", "", "", 5812., "", 
  "", "", 2471., 62.04, 2.351625*^6, 4.044, 25.8, 3.941, 2.242, 15807.374, 
  "", 237.372, 4.81, 5.7, 34.4, "", 1.8, 69.59, 0.735}, 
 {"BWA", "Africa", "Botswana", "2021-05-20", 51620., 820., 368.429, 784., 
  10., 4.714, 21950.779, 348.695, 156.67, 333.386, 4.252, 2.005, 1.3, "", "", 
  "", "", "", "", "", "", "", "", "", "", "", "", "", "", "", "", "", "", "", 
  6374., "", "", "", 2710., 62.04, 2.351625*^6, 4.044, 25.8, 3.941, 2.242, 
  15807.374, "", 237.372, 4.81, 5.7, 34.4, "", 1.8, 69.59, 0.735}, 
 {"BWA", "Africa", "Botswana", "2021-05-21", 51620., 0., 280.571, 784., 0., 
  3.286, 21950.779, 0., 119.31, 333.386, 0., 1.397, 1.3, "", "", "", "", "", 
  "", "", "", "", "", "", "", "", "", "", "", "", 120055., "", "", "", 6936., 
  5.11, "", "", 2949., 62.04, 2.351625*^6, 4.044, 25.8, 3.941, 2.242, 
  15807.374, "", 237.372, 4.81, 5.7, 34.4, "", 1.8, 69.59, 0.735}, 
 {"BWA", "Africa", "Botswana", "2021-05-22", 51620., 0., 280.571, 784., 0., 
  3.286, 21950.779, 0., 119.31, 333.386, 0., 1.397, 1.3, "", "", "", "", "", 
  "", "", "", "", "", "", "", "", "", "", "", "", "", "", "", "", 6714., "", 
  "", "", 2855., 62.04, 2.351625*^6, 4.044, 25.8, 3.941, 2.242, 15807.374, 
  "", 237.372, 4.81, 5.7, 34.4, "", 1.8, 69.59, 0.735}, 
 {"BWA", "Africa", "Botswana", "2021-05-23", 51620., 0., 280.571, 784., 0., 
  3.286, 21950.779, 0., 119.31, 333.386, 0., 1.397, 1.3, "", "", "", "", "", 
  "", "", "", "", "", "", "", "", "", "", "", "", "", "", "", "", 6491., "", 
  "", "", 2760., 62.04, 2.351625*^6, 4.044, 25.8, 3.941, 2.242, 15807.374, 
  "", 237.372, 4.81, 5.7, 34.4, "", 1.8, 69.59, 0.735}, 
 {"BWA", "Africa", "Botswana", "2021-05-24", 52865., 1245., 295., 809., 25., 
  5., 22480.2, 529.421, 125.445, 344.017, 10.631, 2.126, 1.3, "", "", "", "", 
  "", "", "", "", "", "", "", "", "", "", "", "", "", 132782., "", "", "", 
  6268., 5.65, "", "", 2665., 59.26, 2.351625*^6, 4.044, 25.8, 3.941, 2.242, 
  15807.374, "", 237.372, 4.81, 5.7, 34.4, "", 1.8, 69.59, 0.735}, 
 {"BWA", "Africa", "Botswana", "2021-05-25", 52865., 0., 295., 809., 0., 5., 
  22480.2, 0., 125.445, 344.017, 0., 2.126, 1.31, "", "", "", "", "", "", "", 
  "", "", "", "", "", "", "", "", "", "", "", "", "", "", 5516., "", "", "", 
  2346., 59.26, 2.351625*^6, 4.044, 25.8, 3.941, 2.242, 15807.374, "", 
  237.372, 4.81, 5.7, 34.4, "", 1.8, 69.59, 0.735}, 
 {"BWA", "Africa", "Botswana", "2021-05-26", 52865., 0., 295., 809., 0., 5., 
  22480.2, 0., 125.445, 344.017, 0., 2.126, 1.31, "", "", "", "", "", "", "", 
  "", "", "", "", "", "", "", "", "", "", "", "", "", "", 4763., "", "", "", 
  2025., 59.26, 2.351625*^6, 4.044, 25.8, 3.941, 2.242, 15807.374, "", 
  237.372, 4.81, 5.7, 34.4, "", 1.8, 69.59, 0.735}, 
 {"BWA", "Africa", "Botswana", "2021-05-27", 53771., 906., 307.286, 831., 
  22., 6.714, 22865.465, 385.266, 130.67, 353.373, 9.355, 2.855, 1.31, "", 
  "", "", "", "", "", "", "", "", "", "", "", "", "", "", "", "", "", "", "", 
  "", 4011., "", "", "", 1706., 59.26, 2.351625*^6, 4.044, 25.8, 3.941, 
  2.242, 15807.374, "", 237.372, 4.81, 5.7, 34.4, "", 1.8, 69.59, 0.735}, 
 {"BWA", "Africa", "Botswana", "2021-05-28", 53771., 0., 307.286, 831., 0., 
  6.714, 22865.465, 0., 130.67, 353.373, 0., 2.855, 1.31, "", "", "", "", "", 
  "", "", "", "", "", "", "", "", "", "", "", "", 142864., "", "", "", 3258., 
  6.08, "", "", 1385., 59.26, 2.351625*^6, 4.044, 25.8, 3.941, 2.242, 
  15807.374, "", 237.372, 4.81, 5.7, 34.4, "", 1.8, 69.59, 0.735}, 
 {"BWA", "Africa", "Botswana", "2021-05-29", 53771., 0., 307.286, 831., 0., 
  6.714, 22865.465, 0., 130.67, 353.373, 0., 2.855, 1.31, "", "", "", "", "", 
  "", "", "", "", "", "", "", "", "", "", "", "", "", "", "", "", 2836., "", 
  "", "", 1206., 59.26, 2.351625*^6, 4.044, 25.8, 3.941, 2.242, 15807.374, 
  "", 237.372, 4.81, 5.7, 34.4, "", 1.8, 69.59, 0.735}, 
 {"BWA", "Africa", "Botswana", "2021-05-30", 53771., 0., 307.286, 831., 0., 
  6.714, 22865.465, 0., 130.67, 353.373, 0., 2.855, 1.31, "", "", "", "", "", 
  "", "", "", "", "", "", "", "", "", "", "", "", "", "", "", "", 2414., "", 
  "", "", 1027., 59.26, 2.351625*^6, 4.044, 25.8, 3.941, 2.242, 15807.374, 
  "", 237.372, 4.81, 5.7, 34.4, "", 1.8, 69.59, 0.735}, 
 {"BWA", "Africa", "Botswana", "2021-05-31", 54973., 1202., 301.143, 849., 
  18., 5.714, 23376.601, 511.136, 128.057, 361.027, 7.654, 2.43, 1.31, "", 
  "", "", "", "", "", "", "", "", "", "", "", "", "", "", "", "", 146725., 
  "", "", "", 1992., 6.24, "", "", 847., 59.26, 2.351625*^6, 4.044, 25.8, 
  3.941, 2.242, 15807.374, "", 237.372, 4.81, 5.7, 34.4, "", 1.8, 69.59, 
  0.735}, {"BWA", "Africa", "Botswana", "2021-06-01", 54973., 0., 301.143, 
  849., 0., 5.714, 23376.601, 0., 128.057, 361.027, 0., 2.43, 1.31, "", "", 
  "", "", "", "", "", "", "", "", "", "", "", "", "", "", "", "", "", "", "", 
  "", "", "", "", "", "", 2.351625*^6, 4.044, 25.8, 3.941, 2.242, 15807.374, 
  "", 237.372, 4.81, 5.7, 34.4, "", 1.8, 69.59, 0.735}, 
 {"BWA", "Africa", "Botswana", "2021-06-02", 54973., 0., 301.143, 849., 0., 
  5.714, 23376.601, 0., 128.057, 361.027, 0., 2.43, 1.31, "", "", "", "", "", 
  "", "", "", "", "", "", "", "", "", "", "", "", "", "", "", "", "", "", "", 
  "", "", "", 2.351625*^6, 4.044, 25.8, 3.941, 2.242, 15807.374, "", 237.372, 
  4.81, 5.7, 34.4, "", 1.8, 69.59, 0.735}, {"BWA", "Africa", "Botswana", 
  "2021-06-03", 56217., 1244., 349.429, 866., 17., 5., 23905.597, 528.996, 
  148.59, 368.256, 7.229, 2.126, 1.31, "", "", "", "", "", "", "", "", "", 
  "", "", "", "", "", "", "", "", "", "", "", "", "", "", "", "", "", "", 
  2.351625*^6, 4.044, 25.8, 3.941, 2.242, 15807.374, "", 237.372, 4.81, 5.7, 
  34.4, "", 1.8, 69.59, 0.735}, {"BWA", "Africa", "Botswana", "2021-06-04", 
  56217., 0., 349.429, 866., 0., 5., 23905.597, 0., 148.59, 368.256, 0., 
  2.126, 1.31, "", "", "", "", "", "", "", "", "", "", "", "", "", "", "", 
  "", "", "", "", "", "", "", "", "", "", "", "", 2.351625*^6, 4.044, 25.8, 
  3.941, 2.242, 15807.374, "", 237.372, 4.81, 5.7, 34.4, "", 1.8, 69.59, 
  0.735}, {"BWA", "Africa", "Botswana", "2021-06-05", 56217., 0., 349.429, 
  866., 0., 5., 23905.597, 0., 148.59, 368.256, 0., 2.126, 1.31, "", "", "", 
  "", "", "", "", "", "", "", "", "", "", "", "", "", "", "", "", "", "", "", 
  "", "", "", "", "", 2.351625*^6, 4.044, 25.8, 3.941, 2.242, 15807.374, "", 
  237.372, 4.81, 5.7, 34.4, "", 1.8, 69.59, 0.735}, 
 {"BWA", "Africa", "Botswana", "2021-06-06", 56217., 0., 349.429, 866., 0., 
  5., 23905.597, 0., 148.59, 368.256, 0., 2.126, 1.31, "", "", "", "", "", 
  "", "", "", "", "", "", "", "", "", "", "", "", "", "", "", "", "", "", "", 
  "", "", "", 2.351625*^6, 4.044, 25.8, 3.941, 2.242, 15807.374, "", 237.372, 
  4.81, 5.7, 34.4, "", 1.8, 69.59, 0.735}, {"BWA", "Africa", "Botswana", 
  "2021-06-07", 58095., 1878., 446., 885., 19., 5.143, 24704.194, 798.597, 
  189.656, 376.336, 8.08, 2.187, "", "", "", "", "", "", "", "", "", "", "", 
  "", "", "", "", "", "", "", "", "", "", "", "", "", "", "", "", "", 
  2.351625*^6, 4.044, 25.8, 3.941, 2.242, 15807.374, "", 237.372, 4.81, 5.7, 
  34.4, "", 1.8, 69.59, 0.735}, {"BRA", "South America", "Brazil", 
  "2020-02-26", 1., 1., "", "", "", "", 0.005, 0.005, "", "", "", "", "", "", 
  "", "", "", "", "", "", "", "", "", "", "", "", "", "", "", "", "", "", "", 
  "", "", "", "", "", "", 5.56, 2.12559409*^8, 25.04, 33.5, 8.552, 5.06, 
  14103.452, 3.4, 177.961, 8.11, 10.1, 17.9, "", 2.2, 75.88, 0.765}, 
 {"BRA", "South America", "Brazil", "2020-02-27", 1., 0., "", "", "", "", 
  0.005, 0., "", "", "", "", "", "", "", "", "", "", "", "", "", "", "", "", 
  "", "", "", "", "", "", "", "", "", "", "", "", "", "", "", 5.56, 
  2.12559409*^8, 25.04, 33.5, 8.552, 5.06, 14103.452, 3.4, 177.961, 8.11, 
  10.1, 17.9, "", 2.2, 75.88, 0.765}, {"BRA", "South America", "Brazil", 
  "2020-02-28", 1., 0., "", "", "", "", 0.005, 0., "", "", "", "", "", "", 
  "", "", "", "", "", "", "", "", "", "", "", "", "", "", "", "", "", "", "", 
  "", "", "", "", "", "", 5.56, 2.12559409*^8, 25.04, 33.5, 8.552, 5.06, 
  14103.452, 3.4, 177.961, 8.11, 10.1, 17.9, "", 2.2, 75.88, 0.765}, 
 {"BRA", "South America", "Brazil", "2020-02-29", 2., 1., "", "", "", "", 
  0.009, 0.005, "", "", "", "", "", "", "", "", "", "", "", "", "", "", "", 
  "", "", "", "", "", "", "", "", "", "", "", "", "", "", "", "", 5.56, 
  2.12559409*^8, 25.04, 33.5, 8.552, 5.06, 14103.452, 3.4, 177.961, 8.11, 
  10.1, 17.9, "", 2.2, 75.88, 0.765}, {"BRA", "South America", "Brazil", 
  "2020-03-01", 2., 0., "", "", "", "", 0.009, 0., "", "", "", "", "", "", 
  "", "", "", "", "", "", "", "", "", "", "", "", "", "", "", "", "", "", "", 
  "", "", "", "", "", "", 5.56, 2.12559409*^8, 25.04, 33.5, 8.552, 5.06, 
  14103.452, 3.4, 177.961, 8.11, 10.1, 17.9, "", 2.2, 75.88, 0.765}, 
 {"BRA", "South America", "Brazil", "2020-03-02", 2., 0., 0.286, "", "", 0., 
  0.009, 0., 0.001, "", "", 0., "", "", "", "", "", "", "", "", "", "", "", 
  "", "", "", "", "", "", "", "", "", "", "", "", "", "", "", "", 11.11, 
  2.12559409*^8, 25.04, 33.5, 8.552, 5.06, 14103.452, 3.4, 177.961, 8.11, 
  10.1, 17.9, "", 2.2, 75.88, 0.765}, {"BRA", "South America", "Brazil", 
  "2020-03-03", 2., 0., 0.286, "", "", 0., 0.009, 0., 0.001, "", "", 0., "", 
  "", "", "", "", "", "", "", "", "", "", "", "", "", "", "", "", "", "", "", 
  "", "", "", "", "", "", "", 11.11, 2.12559409*^8, 25.04, 33.5, 8.552, 5.06, 
  14103.452, 3.4, 177.961, 8.11, 10.1, 17.9, "", 2.2, 75.88, 0.765}, 
 {"BRA", "South America", "Brazil", "2020-03-04", 4., 2., 0.429, "", "", 0., 
  0.019, 0.009, 0.002, "", "", 0., "", "", "", "", "", "", "", "", "", "", 
  "", "", "", "", "", "", "", "", "", "", "", "", "", "", "", "", "", 11.11, 
  2.12559409*^8, 25.04, 33.5, 8.552, 5.06, 14103.452, 3.4, 177.961, 8.11, 
  10.1, 17.9, "", 2.2, 75.88, 0.765}, {"BRA", "South America", "Brazil", 
  "2020-03-05", 4., 0., 0.429, "", "", 0., 0.019, 0., 0.002, "", "", 0., "", 
  "", "", "", "", "", "", "", "", "", "", "", "", "", "", "", "", "", "", "", 
  "", "", "", "", "", "", "", 11.11, 2.12559409*^8, 25.04, 33.5, 8.552, 5.06, 
  14103.452, 3.4, 177.961, 8.11, 10.1, 17.9, "", 2.2, 75.88, 0.765}, 
 {"BRA", "South America", "Brazil", "2020-03-06", 13., 9., 1.714, "", "", 0., 
  0.061, 0.042, 0.008, "", "", 0., "", "", "", "", "", "", "", "", "", "", 
  "", "", "", "", "", "", "", "", "", "", "", "", "", "", "", "", "", 11.11, 
  2.12559409*^8, 25.04, 33.5, 8.552, 5.06, 14103.452, 3.4, 177.961, 8.11, 
  10.1, 17.9, "", 2.2, 75.88, 0.765}, {"BRA", "South America", "Brazil", 
  "2020-03-07", 13., 0., 1.571, "", "", 0., 0.061, 0., 0.007, "", "", 0., "", 
  "", "", "", "", "", "", "", "", "", "", "", "", "", "", "", "", "", "", "", 
  "", "", "", "", "", "", "", 11.11, 2.12559409*^8, 25.04, 33.5, 8.552, 5.06, 
  14103.452, 3.4, 177.961, 8.11, 10.1, 17.9, "", 2.2, 75.88, 0.765}, 
 {"BRA", "South America", "Brazil", "2020-03-08", 20., 7., 2.571, "", "", 0., 
  0.094, 0.033, 0.012, "", "", 0., "", "", "", "", "", "", "", "", "", "", 
  "", "", "", "", "", "", "", "", "", "", "", "", "", "", "", "", "", 11.11, 
  2.12559409*^8, 25.04, 33.5, 8.552, 5.06, 14103.452, 3.4, 177.961, 8.11, 
  10.1, 17.9, "", 2.2, 75.88, 0.765}, {"BRA", "South America", "Brazil", 
  "2020-03-09", 25., 5., 3.286, "", "", 0., 0.118, 0.024, 0.015, "", "", 0., 
  "", "", "", "", "", "", "", "", "", "", "", "", "", "", "", "", "", "", "", 
  "", "", "", "", "", "", "", "", 11.11, 2.12559409*^8, 25.04, 33.5, 8.552, 
  5.06, 14103.452, 3.4, 177.961, 8.11, 10.1, 17.9, "", 2.2, 75.88, 0.765}, 
 {"BRA", "South America", "Brazil", "2020-03-10", 31., 6., 4.143, "", "", 0., 
  0.146, 0.028, 0.019, "", "", 0., "", "", "", "", "", "", "", "", "", "", 
  "", "", "", "", "", "", "", "", "", "", "", "", "", "", "", "", "", 11.11, 
  2.12559409*^8, 25.04, 33.5, 8.552, 5.06, 14103.452, 3.4, 177.961, 8.11, 
  10.1, 17.9, "", 2.2, 75.88, 0.765}, {"BRA", "South America", "Brazil", 
  "2020-03-11", 38., 7., 4.857, "", "", 0., 0.179, 0.033, 0.023, "", "", 0., 
  "", "", "", "", "", "", "", "", "", "", "", "", "", "", "", "", "", "", "", 
  "", "", "", "", "", "", "", "", 11.11, 2.12559409*^8, 25.04, 33.5, 8.552, 
  5.06, 14103.452, 3.4, 177.961, 8.11, 10.1, 17.9, "", 2.2, 75.88, 0.765}, 
 {"BRA", "South America", "Brazil", "2020-03-12", 52., 14., 6.857, "", "", 
  0., 0.245, 0.066, 0.032, "", "", 0., "", "", "", "", "", "", "", "", "", 
  "", "", "", "", "", "", "", "", "", "", "", "", "", "", "", "", "", "", 
  28.7, 2.12559409*^8, 25.04, 33.5, 8.552, 5.06, 14103.452, 3.4, 177.961, 
  8.11, 10.1, 17.9, "", 2.2, 75.88, 0.765}, {"BRA", "South America", 
  "Brazil", "2020-03-13", 151., 99., 19.714, "", "", 0., 0.71, 0.466, 0.093, 
  "", "", 0., "", "", "", "", "", "", "", "", "", "", "", "", "", "", "", "", 
  "", "", "", "", "", "", "", "", "", "", "", 37.96, 2.12559409*^8, 25.04, 
  33.5, 8.552, 5.06, 14103.452, 3.4, 177.961, 8.11, 10.1, 17.9, "", 2.2, 
  75.88, 0.765}, {"BRA", "South America", "Brazil", "2020-03-14", 151., 0., 
  19.714, "", "", 0., 0.71, 0., 0.093, "", "", 0., 2.45, "", "", "", "", "", 
  "", "", "", "", "", "", "", "", "", "", "", "", "", "", "", "", "", "", "", 
  "", "", 42.13, 2.12559409*^8, 25.04, 33.5, 8.552, 5.06, 14103.452, 3.4, 
  177.961, 8.11, 10.1, 17.9, "", 2.2, 75.88, 0.765}, 
 {"BRA", "South America", "Brazil", "2020-03-15", 162., 11., 20.286, "", "", 
  0., 0.762, 0.052, 0.095, "", "", 0., 2.49, "", "", "", "", "", "", "", "", 
  "", "", "", "", "", "", "", "", "", "", "", "", "", "", "", "", "", "", 
  42.13, 2.12559409*^8, 25.04, 33.5, 8.552, 5.06, 14103.452, 3.4, 177.961, 
  8.11, 10.1, 17.9, "", 2.2, 75.88, 0.765}, {"BRA", "South America", 
  "Brazil", "2020-03-16", 200., 38., 25., "", "", 0., 0.941, 0.179, 0.118, 
  "", "", 0., 2.56, "", "", "", "", "", "", "", "", "", "", "", "", "", "", 
  "", "", "", "", "", "", "", "", "", "", "", "", 42.13, 2.12559409*^8, 
  25.04, 33.5, 8.552, 5.06, 14103.452, 3.4, 177.961, 8.11, 10.1, 17.9, "", 
  2.2, 75.88, 0.765}, {"BRA", "South America", "Brazil", "2020-03-17", 321., 
  121., 41.429, 1., 1., 0.143, 1.51, 0.569, 0.195, 0.005, 0.005, 0.001, 2.63, 
  "", "", "", "", "", "", "", "", "", "", "", "", "", "", "", "", "", "", "", 
  "", "", "", "", "", "", "", 57.87, 2.12559409*^8, 25.04, 33.5, 8.552, 5.06, 
  14103.452, 3.4, 177.961, 8.11, 10.1, 17.9, "", 2.2, 75.88, 0.765}, 
 {"BRA", "South America", "Brazil", "2020-03-18", 372., 51., 47.714, 3., 2., 
  0.429, 1.75, 0.24, 0.224, 0.014, 0.009, 0.002, 2.65, "", "", "", "", "", 
  "", "", "", "", "", "", "", "", "", "", "", "", "", "", "", "", "", "", "", 
  "", "", 60.65, 2.12559409*^8, 25.04, 33.5, 8.552, 5.06, 14103.452, 3.4, 
  177.961, 8.11, 10.1, 17.9, "", 2.2, 75.88, 0.765}, 
 {"BRA", "South America", "Brazil", "2020-03-19", 621., 249., 81.286, 6., 3., 
  0.857, 2.922, 1.171, 0.382, 0.028, 0.014, 0.004, 2.68, "", "", "", "", "", 
  "", "", "", "", "", "", "", "", "", "", "", "", "", "", "", "", "", "", "", 
  "", "", 66.2, 2.12559409*^8, 25.04, 33.5, 8.552, 5.06, 14103.452, 3.4, 
  177.961, 8.11, 10.1, 17.9, "", 2.2, 75.88, 0.765}, 
 {"BRA", "South America", "Brazil", "2020-03-20", 793., 172., 91.714, 11., 
  5., 1.571, 3.731, 0.809, 0.431, 0.052, 0.024, 0.007, 2.65, "", "", "", "", 
  "", "", "", "", "", "", "", "", "", "", "", "", "", "", "", "", "", "", "", 
  "", "", "", 66.2, 2.12559409*^8, 25.04, 33.5, 8.552, 5.06, 14103.452, 3.4, 
  177.961, 8.11, 10.1, 17.9, "", 2.2, 75.88, 0.765}, 
 {"BRA", "South America", "Brazil", "2020-03-21", 1021., 228., 124.286, 15., 
  4., 2.143, 4.803, 1.073, 0.585, 0.071, 0.019, 0.01, 2.62, "", "", "", "", 
  "", "", "", "", "", "", "", "", "", "", "", "", "", "", "", "", "", "", "", 
  "", "", "", 71.76, 2.12559409*^8, 25.04, 33.5, 8.552, 5.06, 14103.452, 3.4, 
  177.961, 8.11, 10.1, 17.9, "", 2.2, 75.88, 0.765}, 
 {"BRA", "South America", "Brazil", "2020-03-22", 1546., 525., 197.714, 25., 
  10., 3.571, 7.273, 2.47, 0.93, 0.118, 0.047, 0.017, 2.57, "", "", "", "", 
  "", "", "", "", "", "", "", "", "", "", "", "", "", "", "", "", "", "", "", 
  "", "", "", 71.76, 2.12559409*^8, 25.04, 33.5, 8.552, 5.06, 14103.452, 3.4, 
  177.961, 8.11, 10.1, 17.9, "", 2.2, 75.88, 0.765}, 
 {"BRA", "South America", "Brazil", "2020-03-23", 1924., 378., 246.286, 34., 
  9., 4.857, 9.052, 1.778, 1.159, 0.16, 0.042, 0.023, 2.46, "", "", "", "", 
  "", "", "", "", "", "", "", "", "", "", "", "", "", "", "", "", "", "", "", 
  "", "", "", 71.76, 2.12559409*^8, 25.04, 33.5, 8.552, 5.06, 14103.452, 3.4, 
  177.961, 8.11, 10.1, 17.9, "", 2.2, 75.88, 0.765}, 
 {"BRA", "South America", "Brazil", "2020-03-24", 2247., 323., 275.143, 46., 
  12., 6.429, 10.571, 1.52, 1.294, 0.216, 0.056, 0.03, 2.34, "", "", "", "", 
  "", "", "", "", "", "", "", "", "", "", "", "", "", "", "", "", "", "", "", 
  "", "", "", 71.76, 2.12559409*^8, 25.04, 33.5, 8.552, 5.06, 14103.452, 3.4, 
  177.961, 8.11, 10.1, 17.9, "", 2.2, 75.88, 0.765}, 
 {"BRA", "South America", "Brazil", "2020-03-25", 2554., 307., 311.714, 59., 
  13., 8., 12.015, 1.444, 1.466, 0.278, 0.061, 0.038, 2.26, "", "", "", "", 
  "", "", "", "", "", "", "", "", "", "", "", "", "", "", "", "", "", "", "", 
  "", "", "", 71.76, 2.12559409*^8, 25.04, 33.5, 8.552, 5.06, 14103.452, 3.4, 
  177.961, 8.11, 10.1, 17.9, "", 2.2, 75.88, 0.765}, 
 {"BRA", "South America", "Brazil", "2020-03-26", 2985., 431., 337.714, 77., 
  18., 10.143, 14.043, 2.028, 1.589, 0.362, 0.085, 0.048, 2.18, "", "", "", 
  "", "", "", "", "", "", "", "", "", "", "", "", "", "", "", "", "", "", "", 
  "", "", "", "", 71.76, 2.12559409*^8, 25.04, 33.5, 8.552, 5.06, 14103.452, 
  3.4, 177.961, 8.11, 10.1, 17.9, "", 2.2, 75.88, 0.765}, 
 {"BRA", "South America", "Brazil", "2020-03-27", 3417., 432., 374.857, 92., 
  15., 11.571, 16.076, 2.032, 1.764, 0.433, 0.071, 0.054, 2.14, "", "", "", 
  "", "", "", "", "", "", "", "", "", "", "", "", "", "", "", "", "", "", "", 
  "", "", "", "", 74.54, 2.12559409*^8, 25.04, 33.5, 8.552, 5.06, 14103.452, 
  3.4, 177.961, 8.11, 10.1, 17.9, "", 2.2, 75.88, 0.765}, 
 {"BRA", "South America", "Brazil", "2020-03-28", 3904., 487., 411.857, 111., 
  19., 13.714, 18.367, 2.291, 1.938, 0.522, 0.089, 0.065, 2.1, "", "", "", 
  "", "", "", "", "", "", "", "", "", "", "", "", "", "", "", "", "", "", "", 
  "", "", "", "", 74.54, 2.12559409*^8, 25.04, 33.5, 8.552, 5.06, 14103.452, 
  3.4, 177.961, 8.11, 10.1, 17.9, "", 2.2, 75.88, 0.765}, 
 {"BRA", "South America", "Brazil", "2020-03-29", 4256., 352., 387.143, 136., 
  25., 15.857, 20.023, 1.656, 1.821, 0.64, 0.118, 0.075, 2.06, "", "", "", 
  "", "", "", "", "", "", "", "", "", "", "", "", "", "", "", "", "", "", "", 
  "", "", "", "", 74.54, 2.12559409*^8, 25.04, 33.5, 8.552, 5.06, 14103.452, 
  3.4, 177.961, 8.11, 10.1, 17.9, "", 2.2, 75.88, 0.765}, 
 {"BRA", "South America", "Brazil", "2020-03-30", 4579., 323., 379.286, 159., 
  23., 17.857, 21.542, 1.52, 1.784, 0.748, 0.108, 0.084, 2.04, "", "", "", 
  "", "", "", "", "", "", "", "", "", "", "", "", "", "", "", "", "", "", "", 
  "", "", "", "", 74.54, 2.12559409*^8, 25.04, 33.5, 8.552, 5.06, 14103.452, 
  3.4, 177.961, 8.11, 10.1, 17.9, "", 2.2, 75.88, 0.765}, 
 {"BRA", "South America", "Brazil", "2020-03-31", 5717., 1138., 495.714, 
  201., 42., 22.143, 26.896, 5.354, 2.332, 0.946, 0.198, 0.104, 2.02, "", "", 
  "", "", "", "", "", "", "", "", "", "", "", "", "", "", "", "", "", "", "", 
  "", "", "", "", "", 74.54, 2.12559409*^8, 25.04, 33.5, 8.552, 5.06, 
  14103.452, 3.4, 177.961, 8.11, 10.1, 17.9, "", 2.2, 75.88, 0.765}, 
 {"BRA", "South America", "Brazil", "2020-04-01", 6836., 1119., 611.714, 
  240., 39., 25.857, 32.16, 5.264, 2.878, 1.129, 0.183, 0.122, 1.99, "", "", 
  "", "", "", "", "", "", "", "", "", "", "", "", "", "", "", "", "", "", "", 
  "", "", "", "", "", 74.54, 2.12559409*^8, 25.04, 33.5, 8.552, 5.06, 
  14103.452, 3.4, 177.961, 8.11, 10.1, 17.9, "", 2.2, 75.88, 0.765}, 
 {"BRA", "South America", "Brazil", "2020-04-02", 8044., 1208., 722.714, 
  324., 84., 35.286, 37.844, 5.683, 3.4, 1.524, 0.395, 0.166, 1.94, "", "", 
  "", "", "", "", "", "", "", "", "", "", "", "", "", "", "", "", "", "", "", 
  "", "", "", "", "", 74.54, 2.12559409*^8, 25.04, 33.5, 8.552, 5.06, 
  14103.452, 3.4, 177.961, 8.11, 10.1, 17.9, "", 2.2, 75.88, 0.765}, 
 {"BRA", "South America", "Brazil", "2020-04-03", 9056., 1012., 805.571, 
  359., 35., 38.143, 42.605, 4.761, 3.79, 1.689, 0.165, 0.179, 1.9, "", "", 
  "", "", "", "", "", "", "", "", "", "", "", "", "", "", "", "", "", "", "", 
  "", "", "", "", "", 74.54, 2.12559409*^8, 25.04, 33.5, 8.552, 5.06, 
  14103.452, 3.4, 177.961, 8.11, 10.1, 17.9, "", 2.2, 75.88, 0.765}, 
 {"BRA", "South America", "Brazil", "2020-04-04", 10360., 1304., 922.286, 
  445., 86., 47.714, 48.739, 6.135, 4.339, 2.094, 0.405, 0.224, 1.86, "", "", 
  "", "", "", "", "", "", "", "", "", "", "", "", "", "", "", "", "", "", "", 
  "", "", "", "", "", 74.54, 2.12559409*^8, 25.04, 33.5, 8.552, 5.06, 
  14103.452, 3.4, 177.961, 8.11, 10.1, 17.9, "", 2.2, 75.88, 0.765}, 
 {"BRA", "South America", "Brazil", "2020-04-05", 11130., 770., 982., 486., 
  41., 50., 52.362, 3.623, 4.62, 2.286, 0.193, 0.235, 1.81, "", "", "", "", 
  "", "", "", "", "", "", "", "", "", "", "", "", "", "", "", "", "", "", "", 
  "", "", "", 74.54, 2.12559409*^8, 25.04, 33.5, 8.552, 5.06, 14103.452, 3.4, 
  177.961, 8.11, 10.1, 17.9, "", 2.2, 75.88, 0.765}, 
 {"BRA", "South America", "Brazil", "2020-04-06", 12161., 1031., 1083.143, 
  564., 78., 57.857, 57.212, 4.85, 5.096, 2.653, 0.367, 0.272, 1.78, "", "", 
  "", "", "", "", "", "", "", "", "", "", "", "", "", "", "", "", "", "", "", 
  "", "", "", "", "", 74.54, 2.12559409*^8, 25.04, 33.5, 8.552, 5.06, 
  14103.452, 3.4, 177.961, 8.11, 10.1, 17.9, "", 2.2, 75.88, 0.765}, 
 {"BRA", "South America", "Brazil", "2020-04-07", 14034., 1873., 1188.143, 
  686., 122., 69.286, 66.024, 8.812, 5.59, 3.227, 0.574, 0.326, 1.74, "", "", 
  "", "", "", "", "", "", "", 62985., 0.296, "", "", "", "", "", 
  "tests performed", "", "", "", "", "", "", "", "", "", 74.54, 
  2.12559409*^8, 25.04, 33.5, 8.552, 5.06, 14103.452, 3.4, 177.961, 8.11, 
  10.1, 17.9, "", 2.2, 75.88, 0.765}, {"BRA", "South America", "Brazil", 
  "2020-04-08", 16170., 2136., 1333.429, 819., 133., 82.714, 76.073, 10.049, 
  6.273, 3.853, 0.626, 0.389, 1.7, "", "", "", "", "", "", "", "", "", "", 
  "", "", "", "", "", "", "tests performed", "", "", "", "", "", "", "", "", 
  "", 74.54, 2.12559409*^8, 25.04, 33.5, 8.552, 5.06, 14103.452, 3.4, 
  177.961, 8.11, 10.1, 17.9, "", 2.2, 75.88, 0.765}, 
 {"BRA", "South America", "Brazil", "2020-04-09", 18092., 1922., 1435.429, 
  950., 131., 89.429, 85.115, 9.042, 6.753, 4.469, 0.616, 0.421, 1.66, "", 
  "", "", "", "", "", "", "", "", "", "", "", "", "", "", "", 
  "tests performed", "", "", "", "", "", "", "", "", "", 74.54, 
  2.12559409*^8, 25.04, 33.5, 8.552, 5.06, 14103.452, 3.4, 177.961, 8.11, 
  10.1, 17.9, "", 2.2, 75.88, 0.765}, {"BRA", "South America", "Brazil", 
  "2020-04-10", 19638., 1546., 1511.714, 1057., 107., 99.714, 92.388, 7.273, 
  7.112, 4.973, 0.503, 0.469, 1.62, "", "", "", "", "", "", "", "", "", "", 
  "", "", "", "", "", "", "tests performed", "", "", "", "", "", "", "", "", 
  "", 74.54, 2.12559409*^8, 25.04, 33.5, 8.552, 5.06, 14103.452, 3.4, 
  177.961, 8.11, 10.1, 17.9, "", 2.2, 75.88, 0.765}, 
 {"BRA", "South America", "Brazil", "2020-04-11", 20727., 1089., 1481., 
  1124., 67., 97., 97.512, 5.123, 6.967, 5.288, 0.315, 0.456, 1.59, "", "", 
  "", "", "", "", "", "", "", "", "", "", "", "", "", "", "tests performed", 
  "", "", "", "", "", "", "", "", "", 74.54, 2.12559409*^8, 25.04, 33.5, 
  8.552, 5.06, 14103.452, 3.4, 177.961, 8.11, 10.1, 17.9, "", 2.2, 75.88, 
  0.765}, {"BRA", "South America", "Brazil", "2020-04-12", 22192., 1465., 
  1580.286, 1223., 99., 105.286, 104.404, 6.892, 7.435, 5.754, 0.466, 0.495, 
  1.57, "", "", "", "", "", "", "", "", "", "", "", "", "", "", "", "", 
  "tests performed", "", "", "", "", "", "", "", "", "", 74.54, 
  2.12559409*^8, 25.04, 33.5, 8.552, 5.06, 14103.452, 3.4, 177.961, 8.11, 
  10.1, 17.9, "", 2.2, 75.88, 0.765}, {"BRA", "South America", "Brazil", 
  "2020-04-13", 23430., 1238., 1609.857, 1328., 105., 109.143, 110.228, 
  5.824, 7.574, 6.248, 0.494, 0.513, 1.56, "", "", "", "", "", "", "", "", 
  "", "", "", "", "", "", "", "", "tests performed", "", "", "", "", "", "", 
  "", "", "", 74.54, 2.12559409*^8, 25.04, 33.5, 8.552, 5.06, 14103.452, 3.4, 
  177.961, 8.11, 10.1, 17.9, "", 2.2, 75.88, 0.765}, 
 {"BRA", "South America", "Brazil", "2020-04-14", 25262., 1832., 1604., 
  1532., 204., 120.857, 118.847, 8.619, 7.546, 7.207, 0.96, 0.569, 1.54, "", 
  "", "", "", "", "", "", "", "", "", "", "", 5345., 0.025, "", "", 
  "tests performed", "", "", "", "", "", "", "", "", "", 74.54, 
  2.12559409*^8, 25.04, 33.5, 8.552, 5.06, 14103.452, 3.4, 177.961, 8.11, 
  10.1, 17.9, "", 2.2, 75.88, 0.765}, {"BRA", "South America", "Brazil", 
  "2020-04-15", 28320., 3058., 1735.714, 1736., 204., 131., 133.233, 14.387, 
  8.166, 8.167, 0.96, 0.616, 1.54, "", "", "", "", "", "", "", "", "", "", 
  "", "", 5345., 0.025, "", "", "tests performed", "", "", "", "", "", "", 
  "", "", "", 74.54, 2.12559409*^8, 25.04, 33.5, 8.552, 5.06, 14103.452, 3.4, 
  177.961, 8.11, 10.1, 17.9, "", 2.2, 75.88, 0.765}, 
 {"BRA", "South America", "Brazil", "2020-04-16", 30425., 2105., 1761.857, 
  1924., 188., 139.143, 143.136, 9.903, 8.289, 9.052, 0.884, 0.655, 1.52, "", 
  "", "", "", "", "", "", "", "", "", "", "", 5345., 0.025, "", "", 
  "tests performed", "", "", "", "", "", "", "", "", "", 74.54, 
  2.12559409*^8, 25.04, 33.5, 8.552, 5.06, 14103.452, 3.4, 177.961, 8.11, 
  10.1, 17.9, "", 2.2, 75.88, 0.765}, {"BRA", "South America", "Brazil", 
  "2020-04-17", 33682., 3257., 2006.286, 2141., 217., 154.857, 158.459, 
  15.323, 9.439, 10.072, 1.021, 0.729, 1.52, "", "", "", "", "", "", "", "", 
  "", "", "", "", 5345., 0.025, "", "", "tests performed", "", "", "", "", 
  "", "", "", "", "", 74.54, 2.12559409*^8, 25.04, 33.5, 8.552, 5.06, 
  14103.452, 3.4, 177.961, 8.11, 10.1, 17.9, "", 2.2, 75.88, 0.765}, 
 {"BRA", "South America", "Brazil", "2020-04-18", 36658., 2976., 2275.857, 
  2354., 213., 175.714, 172.46, 14.001, 10.707, 11.075, 1.002, 0.827, 1.51, 
  "", "", "", "", "", "", "", "", "", "", "", "", 5345., 0.025, "", "", 
  "tests performed", "", "", "", "", "", "", "", "", "", 74.54, 
  2.12559409*^8, 25.04, 33.5, 8.552, 5.06, 14103.452, 3.4, 177.961, 8.11, 
  10.1, 17.9, "", 2.2, 75.88, 0.765}, {"BRA", "South America", "Brazil", 
  "2020-04-19", 38654., 1996., 2351.714, 2462., 108., 177., 181.85, 9.39, 
  11.064, 11.583, 0.508, 0.833, 1.5, "", "", "", "", "", "", "", "", "", "", 
  "", "", 5345., 0.025, "", "", "tests performed", "", "", "", "", "", "", 
  "", "", "", 74.54, 2.12559409*^8, 25.04, 33.5, 8.552, 5.06, 14103.452, 3.4, 
  177.961, 8.11, 10.1, 17.9, "", 2.2, 75.88, 0.765}, 
 {"BRA", "South America", "Brazil", "2020-04-20", 40743., 2089., 2473.286, 
  2587., 125., 179.857, 191.678, 9.828, 11.636, 12.171, 0.588, 0.846, 1.48, 
  "", "", "", "", "", "", "", "", "", 132467., 0.623, "", 5345., 0.025, "", 
  "", "tests performed", "", "", "", "", "", "", "", "", "", 74.54, 
  2.12559409*^8, 25.04, 33.5, 8.552, 5.06, 14103.452, 3.4, 177.961, 8.11, 
  10.1, 17.9, "", 2.2, 75.88, 0.765}, {"BRA", "South America", "Brazil", 
  "2020-04-21", 43079., 2336., 2545.286, 2741., 154., 172.714, 202.668, 
  10.99, 11.974, 12.895, 0.725, 0.813, 1.47, "", "", "", "", "", "", "", "", 
  "", "", "", "", "", "", "", "", "", "", "", "", "", "", "", "", "", "", 
  74.54, 2.12559409*^8, 25.04, 33.5, 8.552, 5.06, 14103.452, 3.4, 177.961, 
  8.11, 10.1, 17.9, "", 2.2, 75.88, 0.765}, {"BRA", "South America", 
  "Brazil", "2020-04-22", 45757., 2678., 2491., 2906., 165., 167.143, 
  215.267, 12.599, 11.719, 13.671, 0.776, 0.786, 1.48, "", "", "", "", "", 
  "", "", "", "", "", "", "", "", "", "", "", "", "", "", "", "", "", "", "", 
  "", "", 74.54, 2.12559409*^8, 25.04, 33.5, 8.552, 5.06, 14103.452, 3.4, 
  177.961, 8.11, 10.1, 17.9, "", 2.2, 75.88, 0.765}, 
 {"BRA", "South America", "Brazil", "2020-04-23", 50036., 4279., 2801.571, 
  3331., 425., 201., 235.398, 20.131, 13.18, 15.671, 1.999, 0.946, 1.49, "", 
  "", "", "", "", "", "", "", "", "", "", "", "", "", "", "", "", "", "", "", 
  "", "", "", "", "", "", 74.54, 2.12559409*^8, 25.04, 33.5, 8.552, 5.06, 
  14103.452, 3.4, 177.961, 8.11, 10.1, 17.9, "", 2.2, 75.88, 0.765}, 
 {"BRA", "South America", "Brazil", "2020-04-24", 54043., 4007., 2908.714, 
  3704., 373., 223.286, 254.249, 18.851, 13.684, 17.426, 1.755, 1.05, 1.5, 
  "", "", "", "", "", "", "", "", "", "", "", "", "", "", "", "", "", "", "", 
  "", "", "", "", "", "", "", 74.54, 2.12559409*^8, 25.04, 33.5, 8.552, 5.06, 
  14103.452, 3.4, 177.961, 8.11, 10.1, 17.9, "", 2.2, 75.88, 0.765}, 
 {"BRA", "South America", "Brazil", "2020-04-25", 59324., 5281., 3238., 
  4057., 353., 243.286, 279.094, 24.845, 15.233, 19.086, 1.661, 1.145, 1.51, 
  "", "", "", "", "", "", "", "", "", "", "", "", "", "", "", "", "", "", "", 
  "", "", "", "", "", "", "", 74.54, 2.12559409*^8, 25.04, 33.5, 8.552, 5.06, 
  14103.452, 3.4, 177.961, 8.11, 10.1, 17.9, "", 2.2, 75.88, 0.765}, 
 {"BRA", "South America", "Brazil", "2020-04-26", 63100., 3776., 3492.286, 
  4286., 229., 260.571, 296.858, 17.764, 16.43, 20.164, 1.077, 1.226, 1.5, 
  "", "", "", "", "", "", "", "", "", "", "", "", "", "", "", "", "", "", "", 
  "", "", "", "", "", "", "", 77.31, 2.12559409*^8, 25.04, 33.5, 8.552, 5.06, 
  14103.452, 3.4, 177.961, 8.11, 10.1, 17.9, "", 2.2, 75.88, 0.765}, 
 {"BRA", "South America", "Brazil", "2020-04-27", 67446., 4346., 3814.714, 
  4603., 317., 288., 317.304, 20.446, 17.947, 21.655, 1.491, 1.355, 1.5, "", 
  "", "", "", "", "", "", "", "", "", "", "", "", "", "", "", "", "", "", "", 
  "", "", "", "", "", "", 77.31, 2.12559409*^8, 25.04, 33.5, 8.552, 5.06, 
  14103.452, 3.4, 177.961, 8.11, 10.1, 17.9, "", 2.2, 75.88, 0.765}, 
 {"BRA", "South America", "Brazil", "2020-04-28", 73235., 5789., 4308., 
  5083., 480., 334.571, 344.539, 27.235, 20.267, 23.913, 2.258, 1.574, 1.48, 
  "", "", "", "", "", "", "", "", "", "", "", "", "", "", "", "", "", "", "", 
  "", "", "", "", "", "", "", 77.31, 2.12559409*^8, 25.04, 33.5, 8.552, 5.06, 
  14103.452, 3.4, 177.961, 8.11, 10.1, 17.9, "", 2.2, 75.88, 0.765}, 
 {"BRA", "South America", "Brazil", "2020-04-29", 79685., 6450., 4846.857, 
  5513., 430., 372.429, 374.883, 30.344, 22.802, 25.936, 2.023, 1.752, 1.47, 
  "", "", "", "", "", "", "", "", "", "", "", "", "", "", "", "", "", "", "", 
  "", "", "", "", "", "", "", 77.31, 2.12559409*^8, 25.04, 33.5, 8.552, 5.06, 
  14103.452, 3.4, 177.961, 8.11, 10.1, 17.9, "", 2.2, 75.88, 0.765}, 
 {"BRA", "South America", "Brazil", "2020-04-30", 87187., 7502., 5307.286, 
  6006., 493., 382.143, 410.177, 35.294, 24.968, 28.256, 2.319, 1.798, 1.46, 
  "", "", "", "", "", "", "", "", "", "", "", "", "", "", "", "", "", "", "", 
  "", "", "", "", "", "", "", 77.31, 2.12559409*^8, 25.04, 33.5, 8.552, 5.06, 
  14103.452, 3.4, 177.961, 8.11, 10.1, 17.9, "", 2.2, 75.88, 0.765}, 
 {"BRA", "South America", "Brazil", "2020-05-01", 92202., 5015., 5451.286, 
  6412., 406., 386.857, 433.77, 23.593, 25.646, 30.166, 1.91, 1.82, 1.44, "", 
  "", "", "", "", "", "", "", "", "", "", "", "", "", "", "", "", "", "", "", 
  "", "", "", "", "", "", 77.31, 2.12559409*^8, 25.04, 33.5, 8.552, 5.06, 
  14103.452, 3.4, 177.961, 8.11, 10.1, 17.9, "", 2.2, 75.88, 0.765}, 
 {"BRA", "South America", "Brazil", "2020-05-02", 97100., 4898., 5396.571, 
  6761., 349., 386.286, 456.813, 23.043, 25.389, 31.808, 1.642, 1.817, 1.43, 
  "", "", "", "", "", "", "", "", "", "", "", "", "", "", "", "", "", "", "", 
  "", "", "", "", "", "", "", 77.31, 2.12559409*^8, 25.04, 33.5, 8.552, 5.06, 
  14103.452, 3.4, 177.961, 8.11, 10.1, 17.9, "", 2.2, 75.88, 0.765}, 
 {"BRA", "South America", "Brazil", "2020-05-03", 101826., 4726., 5532.286, 
  7051., 290., 395., 479.047, 22.234, 26.027, 33.172, 1.364, 1.858, 1.44, "", 
  "", "", "", "", "", "", "", "", "", "", "", "", "", "", "", "", "", "", "", 
  "", "", "", "", "", "", 77.31, 2.12559409*^8, 25.04, 33.5, 8.552, 5.06, 
  14103.452, 3.4, 177.961, 8.11, 10.1, 17.9, "", 2.2, 75.88, 0.765}, 
 {"BRA", "South America", "Brazil", "2020-05-04", 108620., 6794., 5882., 
  7367., 316., 394.857, 511.01, 31.963, 27.672, 34.659, 1.487, 1.858, 1.44, 
  "", "", "", "", "", "", "", "", "", "", "", "", "", "", "", "", "", "", "", 
  "", "", "", "", "", "", "", 77.31, 2.12559409*^8, 25.04, 33.5, 8.552, 5.06, 
  14103.452, 3.4, 177.961, 8.11, 10.1, 17.9, "", 2.2, 75.88, 0.765}, 
 {"BRA", "South America", "Brazil", "2020-05-05", 115455., 6835., 6031.429, 
  7938., 571., 407.857, 543.166, 32.156, 28.375, 37.345, 2.686, 1.919, 1.43, 
  "", "", "", "", "", "", "", "", "", "", "", "", "", "", "", "", "", "", "", 
  "", "", "", "", "", "", "", 81.02, 2.12559409*^8, 25.04, 33.5, 8.552, 5.06, 
  14103.452, 3.4, 177.961, 8.11, 10.1, 17.9, "", 2.2, 75.88, 0.765}, 
 {"BRA", "South America", "Brazil", "2020-05-06", 126611., 11156., 6703.714, 
  8588., 650., 439.286, 595.65, 52.484, 31.538, 40.403, 3.058, 2.067, 1.43, 
  "", "", "", "", "", "", "", "", "", "", "", "", "", "", "", "", "", "", "", 
  "", "", "", "", "", "", "", 81.02, 2.12559409*^8, 25.04, 33.5, 8.552, 5.06, 
  14103.452, 3.4, 177.961, 8.11, 10.1, 17.9, "", 2.2, 75.88, 0.765}, 
 {"BRA", "South America", "Brazil", "2020-05-07", 135773., 9162., 6940.857, 
  9190., 602., 454.857, 638.753, 43.103, 32.654, 43.235, 2.832, 2.14, 1.42, 
  "", "", "", "", "", "", "", "", "", "", "", "", "", "", "", "", "", "", "", 
  "", "", "", "", "", "", "", 81.02, 2.12559409*^8, 25.04, 33.5, 8.552, 5.06, 
  14103.452, 3.4, 177.961, 8.11, 10.1, 17.9, "", 2.2, 75.88, 0.765}, 
 {"BRA", "South America", "Brazil", "2020-05-08", 146894., 11121., 7813.143, 
  10017., 827., 515., 691.073, 52.319, 36.757, 47.126, 3.891, 2.423, 1.41, 
  "", "", "", "", "", "", "", "", "", "", "", "", "", "", "", "", "", "", "", 
  "", "", "", "", "", "", "", 81.02, 2.12559409*^8, 25.04, 33.5, 8.552, 5.06, 
  14103.452, 3.4, 177.961, 8.11, 10.1, 17.9, "", 2.2, 75.88, 0.765}, 
 {"BRA", "South America", "Brazil", "2020-05-09", 156061., 9167., 8423., 
  10656., 639., 556.429, 734.199, 43.127, 39.627, 50.132, 3.006, 2.618, 1.4, 
  "", "", "", "", "", "", "", "", "", "", "", "", "", "", "", "", "", "", "", 
  "", "", "", "", "", "", "", 81.02, 2.12559409*^8, 25.04, 33.5, 8.552, 5.06, 
  14103.452, 3.4, 177.961, 8.11, 10.1, 17.9, "", 2.2, 75.88, 0.765}, 
 {"BRA", "South America", "Brazil", "2020-05-10", 162699., 6638., 8696.143, 
  11123., 467., 581.714, 765.428, 31.229, 40.912, 52.329, 2.197, 2.737, 1.39, 
  "", "", "", "", "", "", "", "", "", "", "", "", "", "", "", "", "", "", "", 
  "", "", "", "", "", "", "", 81.02, 2.12559409*^8, 25.04, 33.5, 8.552, 5.06, 
  14103.452, 3.4, 177.961, 8.11, 10.1, 17.9, "", 2.2, 75.88, 0.765}, 
 {"BRA", "South America", "Brazil", "2020-05-11", 169594., 6895., 8710.571, 
  11653., 530., 612.286, 797.866, 32.438, 40.979, 54.822, 2.493, 2.881, 1.38, 
  "", "", "", "", "", "", "", "", "", "", "", "", "", "", "", "", "", "", "", 
  "", "", "", "", "", "", "", 81.02, 2.12559409*^8, 25.04, 33.5, 8.552, 5.06, 
  14103.452, 3.4, 177.961, 8.11, 10.1, 17.9, "", 2.2, 75.88, 0.765}, 
 {"BRA", "South America", "Brazil", "2020-05-12", 178214., 8620., 8965.571, 
  12461., 808., 646.143, 838.42, 40.553, 42.179, 58.624, 3.801, 3.04, 1.37, 
  "", "", "", "", "", "", "", "", "", "", "", "", "", "", "", "", "", "", "", 
  "", "", "", "", "", "", "", 81.02, 2.12559409*^8, 25.04, 33.5, 8.552, 5.06, 
  14103.452, 3.4, 177.961, 8.11, 10.1, 17.9, "", 2.2, 75.88, 0.765}, 
 {"BRA", "South America", "Brazil", "2020-05-13", 190137., 11923., 9075.143, 
  13240., 779., 664.571, 894.512, 56.093, 42.695, 62.288, 3.665, 3.127, 1.37, 
  "", "", "", "", "", "", "", "", "", "", "", "", "", "", "", "", "", "", "", 
  "", "", "", "", "", "", "", 81.02, 2.12559409*^8, 25.04, 33.5, 8.552, 5.06, 
  14103.452, 3.4, 177.961, 8.11, 10.1, 17.9, "", 2.2, 75.88, 0.765}, 
 {"BRA", "South America", "Brazil", "2020-05-14", 203165., 13028., 9627.429, 
  13999., 759., 687., 955.803, 61.291, 45.293, 65.859, 3.571, 3.232, 1.38, 
  "", "", "", "", "", "", "", "", "", "", "", "", "", "", "", "", "", "", "", 
  "", "", "", "", "", "", "", 81.02, 2.12559409*^8, 25.04, 33.5, 8.552, 5.06, 
  14103.452, 3.4, 177.961, 8.11, 10.1, 17.9, "", 2.2, 75.88, 0.765}, 
 {"BRA", "South America", "Brazil", "2020-05-15", 220291., 17126., 10485.286, 
  14962., 963., 706.429, 1036.374, 80.57, 49.329, 70.39, 4.53, 3.323, 1.38, 
  "", "", "", "", "", "", "", "", "", "", "", "", "", "", "", "", "", "", "", 
  "", "", "", "", "", "", "", 81.02, 2.12559409*^8, 25.04, 33.5, 8.552, 5.06, 
  14103.452, 3.4, 177.961, 8.11, 10.1, 17.9, "", 2.2, 75.88, 0.765}, 
 {"BRA", "South America", "Brazil", "2020-05-16", 233511., 13220., 11064.286, 
  15662., 700., 715.143, 1098.568, 62.194, 52.053, 73.683, 3.293, 3.364, 
  1.38, "", "", "", "", "", "", "", "", "", "", "", "", "", "", "", "", "", 
  "", "", "", "", "", "", "", "", "", 81.02, 2.12559409*^8, 25.04, 33.5, 
  8.552, 5.06, 14103.452, 3.4, 177.961, 8.11, 10.1, 17.9, "", 2.2, 75.88, 
  0.765}, {"BRA", "South America", "Brazil", "2020-05-17", 241080., 7569., 
  11197.286, 16118., 456., 713.571, 1134.177, 35.609, 52.678, 75.828, 2.145, 
  3.357, 1.37, "", "", "", "", "", "", "", "", "", "", "", "", "", "", "", 
  "", "", "", "", "", "", "", "", "", "", "", 81.02, 2.12559409*^8, 25.04, 
  33.5, 8.552, 5.06, 14103.452, 3.4, 177.961, 8.11, 10.1, 17.9, "", 2.2, 
  75.88, 0.765}, {"BRA", "South America", "Brazil", "2020-05-18", 255368., 
  14288., 12253.429, 16853., 735., 742.857, 1201.396, 67.219, 57.647, 79.286, 
  3.458, 3.495, 1.37, "", "", "", "", "", "", "", "", "", "", "", "", "", "", 
  "", "", "", "", "", "", "", "", "", "", "", "", 81.02, 2.12559409*^8, 
  25.04, 33.5, 8.552, 5.06, 14103.452, 3.4, 177.961, 8.11, 10.1, 17.9, "", 
  2.2, 75.88, 0.765}, {"BRA", "South America", "Brazil", "2020-05-19", 
  271885., 16517., 13381.571, 17983., 1130., 788.857, 1279.101, 77.705, 
  62.955, 84.602, 5.316, 3.711, 1.36, "", "", "", "", "", "", "", "", "", "", 
  "", "", "", "", "", "", "", "", "", "", "", "", "", "", "", "", 81.02, 
  2.12559409*^8, 25.04, 33.5, 8.552, 5.06, 14103.452, 3.4, 177.961, 8.11, 
  10.1, 17.9, "", 2.2, 75.88, 0.765}, {"BRA", "South America", "Brazil", 
  "2020-05-20", 291579., 19694., 14491.714, 18859., 876., 802.714, 1371.753, 
  92.652, 68.177, 88.723, 4.121, 3.776, 1.35, "", "", "", "", "", "", "", "", 
  "", "", "", "", "", "", "", "", "", "", "", "", "", "", "", "", "", "", 
  81.02, 2.12559409*^8, 25.04, 33.5, 8.552, 5.06, 14103.452, 3.4, 177.961, 
  8.11, 10.1, 17.9, "", 2.2, 75.88, 0.765}, {"BRA", "South America", 
  "Brazil", "2020-05-21", 310087., 18508., 15274.571, 20047., 1188., 864., 
  1458.825, 87.072, 71.86, 94.312, 5.589, 4.065, 1.34, "", "", "", "", "", 
  "", "", "", "", "", "", "", "", "", "", "", "", "", "", "", "", "", "", "", 
  "", "", 81.02, 2.12559409*^8, 25.04, 33.5, 8.552, 5.06, 14103.452, 3.4, 
  177.961, 8.11, 10.1, 17.9, "", 2.2, 75.88, 0.765}, 
 {"BRA", "South America", "Brazil", "2020-05-22", 330890., 20803., 15799.857, 
  21048., 1001., 869.429, 1556.694, 97.869, 74.331, 99.022, 4.709, 4.09, 
  1.33, "", "", "", "", "", "", "", "", "", "", "", "", "", "", "", "", "", 
  "", "", "", "", "", "", "", "", "", 81.02, 2.12559409*^8, 25.04, 33.5, 
  8.552, 5.06, 14103.452, 3.4, 177.961, 8.11, 10.1, 17.9, "", 2.2, 75.88, 
  0.765}, {"BRA", "South America", "Brazil", "2020-05-23", 347398., 16508., 
  16269.571, 22013., 965., 907.286, 1634.357, 77.663, 76.541, 103.562, 4.54, 
  4.268, 1.32, "", "", "", "", "", "", "", "", "", "", "", "", "", "", "", 
  "", "", "", "", "", "", "", "", "", "", "", 81.02, 2.12559409*^8, 25.04, 
  33.5, 8.552, 5.06, 14103.452, 3.4, 177.961, 8.11, 10.1, 17.9, "", 2.2, 
  75.88, 0.765}, {"BRA", "South America", "Brazil", "2020-05-24", 363211., 
  15813., 17447.286, 22666., 653., 935.429, 1708.751, 74.393, 82.082, 
  106.634, 3.072, 4.401, 1.31, "", "", "", "", "", "", "", "", "", "", "", 
  "", "", "", "", "", "", "", "", "", "", "", "", "", "", "", 81.02, 
  2.12559409*^8, 25.04, 33.5, 8.552, 5.06, 14103.452, 3.4, 177.961, 8.11, 
  10.1, 17.9, "", 2.2, 75.88, 0.765}, {"BRA", "South America", "Brazil", 
  "2020-05-25", 374898., 11687., 17075.714, 23473., 807., 945.714, 1763.733, 
  54.982, 80.334, 110.43, 3.797, 4.449, 1.29, "", "", "", "", "", "", "", "", 
  "", "", "", "", "", "", "", "", "", "", "", "", "", "", "", "", "", "", 
  81.02, 2.12559409*^8, 25.04, 33.5, 8.552, 5.06, 14103.452, 3.4, 177.961, 
  8.11, 10.1, 17.9, "", 2.2, 75.88, 0.765}, {"BRA", "South America", 
  "Brazil", "2020-05-26", 391222., 16324., 17048.143, 24512., 1039., 932.714, 
  1840.53, 76.797, 80.204, 115.318, 4.888, 4.388, 1.28, "", "", "", "", "", 
  "", "", "", "", "", "", "", "", "", "", "", "", "", "", "", "", "", "", "", 
  "", "", 81.02, 2.12559409*^8, 25.04, 33.5, 8.552, 5.06, 14103.452, 3.4, 
  177.961, 8.11, 10.1, 17.9, "", 2.2, 75.88, 0.765}, 
 {"BRA", "South America", "Brazil", "2020-05-27", 411821., 20599., 17177.429, 
  25598., 1086., 962.714, 1937.44, 96.909, 80.812, 120.428, 5.109, 4.529, 
  1.28, "", "", "", "", "", "", "", "", "", "", "", "", "", "", "", "", "", 
  "", "", "", "", "", "", "", "", "", 81.02, 2.12559409*^8, 25.04, 33.5, 
  8.552, 5.06, 14103.452, 3.4, 177.961, 8.11, 10.1, 17.9, "", 2.2, 75.88, 
  0.765}, {"BRA", "South America", "Brazil", "2020-05-28", 438238., 26417., 
  18307.286, 26754., 1156., 958.143, 2061.72, 124.281, 86.128, 125.866, 
  5.438, 4.508, 1.28, "", "", "", "", "", "", "", "", "", "", "", "", "", "", 
  "", "", "", "", "", "", "", "", "", "", "", "", 81.02, 2.12559409*^8, 
  25.04, 33.5, 8.552, 5.06, 14103.452, 3.4, 177.961, 8.11, 10.1, 17.9, "", 
  2.2, 75.88, 0.765}, {"BRA", "South America", "Brazil", "2020-05-29", 
  465166., 26928., 19182.286, 27878., 1124., 975.714, 2188.405, 126.685, 
  90.244, 131.154, 5.288, 4.59, 1.28, "", "", "", "", "", "", "", "", "", 
  485000., 2.282, "", "", "", "", "", "tests performed", "", "", "", "", "", 
  "", "", "", "", 81.02, 2.12559409*^8, 25.04, 33.5, 8.552, 5.06, 14103.452, 
  3.4, 177.961, 8.11, 10.1, 17.9, "", 2.2, 75.88, 0.765}, 
 {"BRA", "South America", "Brazil", "2020-05-30", 498440., 33274., 21577.429, 
  28834., 956., 974.429, 2344.944, 156.54, 101.512, 135.651, 4.498, 4.584, 
  1.28, "", "", "", "", "", "", "", "", "", "", "", "", "", "", "", "", "", 
  "", "", "", "", "", "", "", "", "", 81.02, 2.12559409*^8, 25.04, 33.5, 
  8.552, 5.06, 14103.452, 3.4, 177.961, 8.11, 10.1, 17.9, "", 2.2, 75.88, 
  0.765}, {"BRA", "South America", "Brazil", "2020-05-31", 514849., 16409., 
  21662.571, 29314., 480., 949.714, 2422.142, 77.197, 101.913, 137.91, 2.258, 
  4.468, 1.26, "", "", "", "", "", "", "", "", "", "", "", "", "", "", "", 
  "", "", "", "", "", "", "", "", "", "", "", 81.02, 2.12559409*^8, 25.04, 
  33.5, 8.552, 5.06, 14103.452, 3.4, 177.961, 8.11, 10.1, 17.9, "", 2.2, 
  75.88, 0.765}, {"BRA", "South America", "Brazil", "2020-06-01", 526447., 
  11598., 21649.857, 29937., 623., 923.429, 2476.705, 54.564, 101.853, 
  140.841, 2.931, 4.344, 1.24, "", "", "", "", "", "", "", "", "", "", "", 
  "", "", "", "", "", "", "", "", "", "", "", "", "", "", "", 77.31, 
  2.12559409*^8, 25.04, 33.5, 8.552, 5.06, 14103.452, 3.4, 177.961, 8.11, 
  10.1, 17.9, "", 2.2, 75.88, 0.765}, {"BRA", "South America", "Brazil", 
  "2020-06-02", 555383., 28936., 23451.571, 31199., 1262., 955.286, 2612.837, 
  136.131, 110.329, 146.778, 5.937, 4.494, 1.23, "", "", "", "", "", "", "", 
  "", "", "", "", "", "", "", "", "", "", "", "", "", "", "", "", "", "", "", 
  77.31, 2.12559409*^8, 25.04, 33.5, 8.552, 5.06, 14103.452, 3.4, 177.961, 
  8.11, 10.1, 17.9, "", 2.2, 75.88, 0.765}, {"BRA", "South America", 
  "Brazil", "2020-06-03", 584016., 28633., 24599.286, 32548., 1349., 992.857, 
  2747.542, 134.706, 115.729, 153.124, 6.346, 4.671, 1.22, "", "", "", "", 
  "", "", "", "", "", "", "", "", "", "", "", "", "", "", "", "", "", "", "", 
  "", "", "", 77.31, 2.12559409*^8, 25.04, 33.5, 8.552, 5.06, 14103.452, 3.4, 
  177.961, 8.11, 10.1, 17.9, "", 2.2, 75.88, 0.765}, 
 {"BRA", "South America", "Brazil", "2020-06-04", 614941., 30925., 25243.286, 
  34021., 1473., 1038.143, 2893.031, 145.489, 118.759, 160.054, 6.93, 4.884, 
  1.21, "", "", "", "", "", "", "", "", "", "", "", "", "", "", "", "", "", 
  "", "", "", "", "", "", "", "", "", 77.31, 2.12559409*^8, 25.04, 33.5, 
  8.552, 5.06, 14103.452, 3.4, 177.961, 8.11, 10.1, 17.9, "", 2.2, 75.88, 
  0.765}, {"BRA", "South America", "Brazil", "2020-06-05", 645771., 30830., 
  25800.714, 35026., 1005., 1021.143, 3038.073, 145.042, 121.381, 164.782, 
  4.728, 4.804, 1.2, "", "", "", "", "", "", "", "", "", "", "", "", "", "", 
  "", "", "", "", "", "", "", "", "", "", "", "", 77.31, 2.12559409*^8, 
  25.04, 33.5, 8.552, 5.06, 14103.452, 3.4, 177.961, 8.11, 10.1, 17.9, "", 
  2.2, 75.88, 0.765}, {"BRA", "South America", "Brazil", "2020-06-06", 
  672846., 27075., 24915.143, 35930., 904., 1013.714, 3165.449, 127.376, 
  117.215, 169.035, 4.253, 4.769, 1.18, "", "", "", "", "", "", "", "", "", 
  "", "", "", "", "", "", "", "", "", "", "", "", "", "", "", "", "", 77.31, 
  2.12559409*^8, 25.04, 33.5, 8.552, 5.06, 14103.452, 3.4, 177.961, 8.11, 
  10.1, 17.9, "", 2.2, 75.88, 0.765}, {"BRA", "South America", "Brazil", 
  "2020-06-07", 691758., 18912., 25272.714, 36455., 525., 1020.143, 3254.422, 
  88.973, 118.897, 171.505, 2.47, 4.799, 1.17, "", "", "", "", "", "", "", 
  "", "", "", "", "", "", "", "", "", "", "", "", "", "", "", "", "", "", "", 
  77.31, 2.12559409*^8, 25.04, 33.5, 8.552, 5.06, 14103.452, 3.4, 177.961, 
  8.11, 10.1, 17.9, "", 2.2, 75.88, 0.765}, {"BRA", "South America", 
  "Brazil", "2020-06-08", 707412., 15654., 25852.143, 37134., 679., 1028.143, 
  3328.067, 73.645, 121.623, 174.699, 3.194, 4.837, 1.16, "", "", "", "", "", 
  "", "", "", "", "", "", "", "", "", "", "", "", "", "", "", "", "", "", "", 
  "", "", 77.31, 2.12559409*^8, 25.04, 33.5, 8.552, 5.06, 14103.452, 3.4, 
  177.961, 8.11, 10.1, 17.9, "", 2.2, 75.88, 0.765}, 
 {"BRA", "South America", "Brazil", "2020-06-09", 739503., 32091., 26302.857, 
  38406., 1272., 1029.571, 3479.041, 150.974, 123.744, 180.684, 5.984, 4.844, 
  1.15, "", "", "", "", "", "", "", "", "", "", "", "", "", "", "", "", "", 
  "", "", "", "", "", "", "", "", "", 77.31, 2.12559409*^8, 25.04, 33.5, 
  8.552, 5.06, 14103.452, 3.4, 177.961, 8.11, 10.1, 17.9, "", 2.2, 75.88, 
  0.765}, {"BRA", "South America", "Brazil", "2020-06-10", 772416., 32913., 
  26914.286, 39680., 1274., 1018.857, 3633.883, 154.841, 126.62, 186.677, 
  5.994, 4.793, 1.14, "", "", "", "", "", "", "", "", "", "", "", "", "", "", 
  "", "", "", "", "", "", "", "", "", "", "", "", 77.31, 2.12559409*^8, 
  25.04, 33.5, 8.552, 5.06, 14103.452, 3.4, 177.961, 8.11, 10.1, 17.9, "", 
  2.2, 75.88, 0.765}, {"BRA", "South America", "Brazil", "2020-06-11", 
  802828., 30412., 26841., 40919., 1239., 985.429, 3776.958, 143.075, 
  126.275, 192.506, 5.829, 4.636, 1.13, "", "", "", "", "", "", "", "", "", 
  "", "", "", "", "", "", "", "", "", "", "", "", "", "", "", "", "", 77.31, 
  2.12559409*^8, 25.04, 33.5, 8.552, 5.06, 14103.452, 3.4, 177.961, 8.11, 
  10.1, 17.9, "", 2.2, 75.88, 0.765}, {"BRA", "South America", "Brazil", 
  "2020-06-12", 828810., 25982., 26148.429, 41828., 909., 971.714, 3899.192, 
  122.234, 123.017, 196.783, 4.276, 4.571, 1.12, "", "", "", "", "", "", "", 
  "", "", "", "", "", "", "", "", "", "", "", "", "", "", "", "", "", "", "", 
  77.31, 2.12559409*^8, 25.04, 33.5, 8.552, 5.06, 14103.452, 3.4, 177.961, 
  8.11, 10.1, 17.9, "", 2.2, 75.88, 0.765}, {"BRA", "South America", 
  "Brazil", "2020-06-13", 850514., 21704., 25381.143, 42720., 892., 970., 
  4001.3, 102.108, 119.407, 200.979, 4.196, 4.563, 1.12, "", "", "", "", "", 
  "", "", "", "", "", "", "", "", "", "", "", "", "", "", "", "", "", "", "", 
  "", "", 77.31, 2.12559409*^8, 25.04, 33.5, 8.552, 5.06, 14103.452, 3.4, 
  177.961, 8.11, 10.1, 17.9, "", 2.2, 75.88, 0.765}, 
 {"BRA", "South America", "Brazil", "2020-06-14", 867624., 17110., 25123.714, 
  43332., 612., 982.429, 4081.795, 80.495, 118.196, 203.858, 2.879, 4.622, 
  1.13, "", "", "", "", "", "", "", "", "", "", "", "", "", "", "", "", "", 
  "", "", "", "", "", "", "", "", "", 77.31, 2.12559409*^8, 25.04, 33.5, 
  8.552, 5.06, 14103.452, 3.4, 177.961, 8.11, 10.1, 17.9, "", 2.2, 75.88, 
  0.765}, {"BRA", "South America", "Brazil", "2020-06-15", 888271., 20647., 
  25837., 43959., 627., 975., 4178.931, 97.135, 121.552, 206.808, 2.95, 
  4.587, 1.13, "", "", "", "", "", "", "", "", "", "", "", "", "", "", "", 
  "", "", "", "", "", "", "", "", "", "", "", 77.31, 2.12559409*^8, 25.04, 
  33.5, 8.552, 5.06, 14103.452, 3.4, 177.961, 8.11, 10.1, 17.9, "", 2.2, 
  75.88, 0.765}, {"BRA", "South America", "Brazil", "2020-06-16", 923189., 
  34918., 26240.857, 45241., 1282., 976.429, 4343.205, 164.274, 123.452, 
  212.839, 6.031, 4.594, 1.14, "", "", "", "", "", "", "", "", "", "", "", 
  "", "", "", "", "", "", "", "", "", "", "", "", "", "", "", 77.31, 
  2.12559409*^8, 25.04, 33.5, 8.552, 5.06, 14103.452, 3.4, 177.961, 8.11, 
  10.1, 17.9, "", 2.2, 75.88, 0.765}, {"BRA", "South America", "Brazil", 
  "2020-06-17", 955377., 32188., 26137.286, 46510., 1269., 975.714, 4494.635, 
  151.431, 122.965, 218.809, 5.97, 4.59, 1.14, "", "", "", "", "", "", "", 
  "", "", "", "", "", "", "", "", "", "", "", "", "", "", "", "", "", "", "", 
  77.31, 2.12559409*^8, 25.04, 33.5, 8.552, 5.06, 14103.452, 3.4, 177.961, 
  8.11, 10.1, 17.9, "", 2.2, 75.88, 0.765}, {"BRA", "South America", 
  "Brazil", "2020-06-18", 978142., 22765., 25044.857, 47748., 1238., 975.571, 
  4601.735, 107.099, 117.825, 224.634, 5.824, 4.59, 1.14, "", "", "", "", "", 
  "", "", "", "", "", "", "", "", "", "", "", "", "", "", "", "", "", "", "", 
  "", "", 77.31, 2.12559409*^8, 25.04, 33.5, 8.552, 5.06, 14103.452, 3.4, 
  177.961, 8.11, 10.1, 17.9, "", 2.2, 75.88, 0.765}, 
 {"BRA", "South America", "Brazil", "2020-06-19", 1.032913*^6, 54771., 
  29157.571, 48954., 1206., 1018., 4859.409, 257.674, 137.174, 230.307, 
  5.674, 4.789, 1.15, "", "", "", "", "", "", "", "", "", "", "", "", "", "", 
  "", "", "", "", "", "", "", "", "", "", "", "", 77.31, 2.12559409*^8, 
  25.04, 33.5, 8.552, 5.06, 14103.452, 3.4, 177.961, 8.11, 10.1, 17.9, "", 
  2.2, 75.88, 0.765}, {"BRA", "South America", "Brazil", "2020-06-20", 
  1.067579*^6, 34666., 31009.286, 49976., 1022., 1036.571, 5022.497, 163.089, 
  145.885, 235.115, 4.808, 4.877, 1.15, "", "", "", "", "", "", "", "", "", 
  "", "", "", "", "", "", "", "", "", "", "", "", "", "", "", "", "", 77.31, 
  2.12559409*^8, 25.04, 33.5, 8.552, 5.06, 14103.452, 3.4, 177.961, 8.11, 
  10.1, 17.9, "", 2.2, 75.88, 0.765}, {"BRA", "South America", "Brazil", 
  "2020-06-21", 1.083341*^6, 15762., 30816.714, 50591., 615., 1037., 5096.65, 
  74.153, 144.979, 238.009, 2.893, 4.879, 1.14, "", "", "", "", "", "", "", 
  "", "", "", "", "", "", "", "", "", "", "", "", "", "", "", "", "", "", "", 
  77.31, 2.12559409*^8, 25.04, 33.5, 8.552, 5.06, 14103.452, 3.4, 177.961, 
  8.11, 10.1, 17.9, "", 2.2, 75.88, 0.765}, {"BRA", "South America", 
  "Brazil", "2020-06-22", 1.10647*^6, 23129., 31171.286, 51271., 680., 
  1044.571, 5205.462, 108.812, 146.647, 241.208, 3.199, 4.914, 1.14, "", "", 
  "", "", "", "", "", "", "", "", "", "", "", "", "", "", "", "", "", "", "", 
  "", "", "", "", "", 77.31, 2.12559409*^8, 25.04, 33.5, 8.552, 5.06, 
  14103.452, 3.4, 177.961, 8.11, 10.1, 17.9, "", 2.2, 75.88, 0.765}, 
 {"BRA", "South America", "Brazil", "2020-06-23", 1.145906*^6, 39436., 
  31816.714, 52645., 1374., 1057.714, 5390.992, 185.529, 149.684, 247.672, 
  6.464, 4.976, 1.14, "", "", "", "", "", "", "", "", "", "", "", "", "", "", 
  "", "", "", "", "", "", "", "", "", "", "", "", 77.31, 2.12559409*^8, 
  25.04, 33.5, 8.552, 5.06, 14103.452, 3.4, 177.961, 8.11, 10.1, 17.9, "", 
  2.2, 75.88, 0.765}, {"BRA", "South America", "Brazil", "2020-06-24", 
  1.188631*^6, 42725., 33322., 53830., 1185., 1045.714, 5591.994, 201.003, 
  156.766, 253.247, 5.575, 4.92, 1.14, "", "", "", "", "", "", "", "", "", 
  "", "", "", "", "", "", "", "", "", "", "", "", "", "", "", "", "", 77.31, 
  2.12559409*^8, 25.04, 33.5, 8.552, 5.06, 14103.452, 3.4, 177.961, 8.11, 
  10.1, 17.9, "", 2.2, 75.88, 0.765}, {"BRA", "South America", "Brazil", 
  "2020-06-25", 1.228114*^6, 39483., 35710.286, 54971., 1141., 1031.857, 
  5777.745, 185.75, 168.001, 258.615, 5.368, 4.854, 1.13, "", "", "", "", "", 
  "", "", "", "", "", "", "", "", "", "", "", "", "", "", "", "", "", "", "", 
  "", "", 77.31, 2.12559409*^8, 25.04, 33.5, 8.552, 5.06, 14103.452, 3.4, 
  177.961, 8.11, 10.1, 17.9, "", 2.2, 75.88, 0.765}, 
 {"BRA", "South America", "Brazil", "2020-06-26", 1.274974*^6, 46860., 
  34580.143, 55961., 990., 1001., 5998.201, 220.456, 162.685, 263.272, 4.658, 
  4.709, 1.13, "", "", "", "", "", "", "", "", "", "", "", "", "", "", "", 
  "", "", "", "", "", "", "", "", "", "", "", 77.31, 2.12559409*^8, 25.04, 
  33.5, 8.552, 5.06, 14103.452, 3.4, 177.961, 8.11, 10.1, 17.9, "", 2.2, 
  75.88, 0.765}, {"BRA", "South America", "Brazil", "2020-06-27", 
  1.313667*^6, 38693., 35155.429, 57070., 1109., 1013.429, 6180.235, 182.034, 
  165.391, 268.49, 5.217, 4.768, 1.12, "", "", "", "", "", "", "", "", "", 
  "", "", "", "", "", "", "", "", "", "", "", "", "", "", "", "", "", 77.31, 
  2.12559409*^8, 25.04, 33.5, 8.552, 5.06, 14103.452, 3.4, 177.961, 8.11, 
  10.1, 17.9, "", 2.2, 75.88, 0.765}, {"BRA", "South America", "Brazil", 
  "2020-06-28", 1.344143*^6, 30476., 37257.429, 57622., 552., 1004.429, 
  6323.611, 143.376, 175.28, 271.087, 2.597, 4.725, 1.11, "", "", "", "", "", 
  "", "", "", "", "", "", "", "", "", "", "", "", "", "", "", "", "", "", "", 
  "", "", 77.31, 2.12559409*^8, 25.04, 33.5, 8.552, 5.06, 14103.452, 3.4, 
  177.961, 8.11, 10.1, 17.9, "", 2.2, 75.88, 0.765}, 
 {"BRA", "South America", "Brazil", "2020-06-29", 1.368195*^6, 24052., 
  37389.286, 58314., 692., 1006.143, 6436.765, 113.154, 175.9, 274.342, 
  3.256, 4.733, 1.1, "", "", "", "", "", "", "", "", "", "", "", "", "", "", 
  "", "", "", "", "", "", "", "", "", "", "", "", 77.31, 2.12559409*^8, 
  25.04, 33.5, 8.552, 5.06, 14103.452, 3.4, 177.961, 8.11, 10.1, 17.9, "", 
  2.2, 75.88, 0.765}, {"BRA", "South America", "Brazil", "2020-06-30", 
  1.402041*^6, 33846., 36590.714, 59594., 1280., 992.714, 6595.996, 159.231, 
  172.143, 280.364, 6.022, 4.67, 1.09, "", "", "", "", "", "", "", "", "", 
  1.478671*^6, 6.957, "", "", "", "", "", "tests performed", "", "", "", "", 
  "", "", "", "", "", 77.31, 2.12559409*^8, 25.04, 33.5, 8.552, 5.06, 
  14103.452, 3.4, 177.961, 8.11, 10.1, 17.9, "", 2.2, 75.88, 0.765}, 
 {"BRA", "South America", "Brazil", "2020-07-01", 1.448753*^6, 46712., 
  37160.286, 60632., 1038., 971.714, 6815.756, 219.76, 174.823, 285.247, 
  4.883, 4.571, 1.09, "", "", "", "", "", "", "", "", "", "", "", "", "", "", 
  "", "", "tests performed", "", "", "", "", "", "", "", "", "", 77.31, 
  2.12559409*^8, 25.04, 33.5, 8.552, 5.06, 14103.452, 3.4, 177.961, 8.11, 
  10.1, 17.9, "", 2.2, 75.88, 0.765}, {"BRA", "South America", "Brazil", 
  "2020-07-02", 1.496858*^6, 48105., 38392., 61884., 1252., 987.571, 
  7042.069, 226.313, 180.618, 291.137, 5.89, 4.646, 1.08, "", "", "", "", "", 
  "", "", "", "", "", "", "", "", "", "", "", "tests performed", "", "", "", 
  "", "", "", "", "", "", 77.31, 2.12559409*^8, 25.04, 33.5, 8.552, 5.06, 
  14103.452, 3.4, 177.961, 8.11, 10.1, 17.9, "", 2.2, 75.88, 0.765}, 
 {"BRA", "South America", "Brazil", "2020-07-03", 1.539081*^6, 42223., 
  37729.571, 63174., 1290., 1030.429, 7240.71, 198.641, 177.501, 297.206, 
  6.069, 4.848, 1.07, "", "", "", "", "", "", "", "", "", "", "", "", "", "", 
  "", "", "tests performed", "", "", "", "", "", "", "", "", "", 81.02, 
  2.12559409*^8, 25.04, 33.5, 8.552, 5.06, 14103.452, 3.4, 177.961, 8.11, 
  10.1, 17.9, "", 2.2, 75.88, 0.765}, {"BRA", "South America", "Brazil", 
  "2020-07-04", 1.577004*^6, 37923., 37619.571, 64265., 1091., 1027.857, 
  7419.121, 178.411, 176.984, 302.339, 5.133, 4.836, 1.07, "", "", "", "", 
  "", "", "", "", "", 2.124223*^6, 9.994, "", "", "", "", "", 
  "tests performed", "", "", "", "", "", "", "", "", "", 81.02, 
  2.12559409*^8, 25.04, 33.5, 8.552, 5.06, 14103.452, 3.4, 177.961, 8.11, 
  10.1, 17.9, "", 2.2, 75.88, 0.765}, {"BRA", "South America", "Brazil", 
  "2020-07-05", 1.603055*^6, 26051., 36987.429, 64867., 602., 1035., 7541.68, 
  122.559, 174.01, 305.171, 2.832, 4.869, 1.06, "", "", "", "", "", "", "", 
  "", "", "", "", "", "", "", "", "", "tests performed", "", "", "", "", "", 
  "", "", "", "", 81.02, 2.12559409*^8, 25.04, 33.5, 8.552, 5.06, 14103.452, 
  3.4, 177.961, 8.11, 10.1, 17.9, "", 2.2, 75.88, 0.765}, 
 {"BRA", "South America", "Brazil", "2020-07-06", 1.623284*^6, 20229., 
  36441.286, 65487., 620., 1024.714, 7636.848, 95.169, 171.44, 308.088, 
  2.917, 4.821, 1.06, "", "", "", "", "", "", "", "", "", "", "", "", "", "", 
  "", "", "tests performed", "", "", "", "", "", "", "", "", "", 81.02, 
  2.12559409*^8, 25.04, 33.5, 8.552, 5.06, 14103.452, 3.4, 177.961, 8.11, 
  10.1, 17.9, "", 2.2, 75.88, 0.765}, {"BRA", "South America", "Brazil", 
  "2020-07-07", 1.668589*^6, 45305., 38078.286, 66741., 1254., 1021., 
  7849.989, 213.14, 179.142, 313.988, 5.9, 4.803, 1.05, "", "", "", "", "", 
  "", "", "", "", "", "", "", 98318., 0.463, "", "", "tests performed", "", 
  "", "", "", "", "", "", "", "", 81.02, 2.12559409*^8, 25.04, 33.5, 8.552, 
  5.06, 14103.452, 3.4, 177.961, 8.11, 10.1, 17.9, "", 2.2, 75.88, 0.765}, 
 {"BRA", "South America", "Brazil", "2020-07-08", 1.71316*^6, 44571., 
  37772.429, 67964., 1223., 1047.429, 8059.676, 209.687, 177.703, 319.741, 
  5.754, 4.928, 1.05, "", "", "", "", "", "", "", "", "", "", "", "", 77295., 
  0.364, "", "", "tests performed", "", "", "", "", "", "", "", "", "", 
  81.02, 2.12559409*^8, 25.04, 33.5, 8.552, 5.06, 14103.452, 3.4, 177.961, 
  8.11, 10.1, 17.9, "", 2.2, 75.88, 0.765}, {"BRA", "South America", 
  "Brazil", "2020-07-09", 1.755779*^6, 42619., 36988.714, 69184., 1220., 
  1042.857, 8260.18, 200.504, 174.016, 325.481, 5.74, 4.906, 1.04, "", "", 
  "", "", "", "", "", "", "", "", "", "", 56272., 0.265, "", "", 
  "tests performed", "", "", "", "", "", "", "", "", "", 81.02, 
  2.12559409*^8, 25.04, 33.5, 8.552, 5.06, 14103.452, 3.4, 177.961, 8.11, 
  10.1, 17.9, "", 2.2, 75.88, 0.765}, {"BRA", "South America", "Brazil", 
  "2020-07-10", 1.800827*^6, 45048., 37392.286, 70398., 1214., 1032., 
  8472.111, 211.931, 175.915, 331.192, 5.711, 4.855, 1.04, "", "", "", "", 
  "", "", "", "", "", "", "", "", 35249., 0.166, "", "", "tests performed", 
  "", "", "", "", "", "", "", "", "", 81.02, 2.12559409*^8, 25.04, 33.5, 
  8.552, 5.06, 14103.452, 3.4, 177.961, 8.11, 10.1, 17.9, "", 2.2, 75.88, 
  0.765}, {"BRA", "South America", "Brazil", "2020-07-11", 1.83985*^6, 
  39023., 37549.429, 71469., 1071., 1029.143, 8655.698, 183.586, 176.654, 
  336.231, 5.039, 4.842, 1.04, "", "", "", "", "", "", "", "", "", 
  2.223803*^6, 10.462, "", 14226., 0.067, "", "", "tests performed", "", "", 
  "", "", "", "", "", "", "", 81.02, 2.12559409*^8, 25.04, 33.5, 8.552, 5.06, 
  14103.452, 3.4, 177.961, 8.11, 10.1, 17.9, "", 2.2, 75.88, 0.765}, 
 {"BRA", "South America", "Brazil", "2020-07-12", 1.864681*^6, 24831., 
  37375.143, 72100., 631., 1033.286, 8772.517, 116.819, 175.834, 339.199, 
  2.969, 4.861, 1.04, "", "", "", "", "", "", "", "", "", "", "", "", 16661., 
  0.078, "", "", "tests performed", "", "", "", "", "", "", "", "", "", 
  81.02, 2.12559409*^8, 25.04, 33.5, 8.552, 5.06, 14103.452, 3.4, 177.961, 
  8.11, 10.1, 17.9, "", 2.2, 75.88, 0.765}, {"BRA", "South America", 
  "Brazil", "2020-07-13", 1.884967*^6, 20286., 37383.286, 72833., 733., 
  1049.429, 8867.954, 95.437, 175.872, 342.648, 3.448, 4.937, 1.03, "", "", 
  "", "", "", "", "", "", "", "", "", "", 19097., 0.09, "", "", 
  "tests performed", "", "", "", "", "", "", "", "", "", 81.02, 
  2.12559409*^8, 25.04, 33.5, 8.552, 5.06, 14103.452, 3.4, 177.961, 8.11, 
  10.1, 17.9, "", 2.2, 75.88, 0.765}, {"BRA", "South America", "Brazil", 
  "2020-07-14", 1.926824*^6, 41857., 36890.714, 74133., 1300., 1056., 
  9064.873, 196.919, 173.555, 348.764, 6.116, 4.968, 1.03, "", "", "", "", 
  "", "", "", "", "", "", "", "", 21533., 0.101, "", "", "tests performed", 
  "", "", "", "", "", "", "", "", "", 81.02, 2.12559409*^8, 25.04, 33.5, 
  8.552, 5.06, 14103.452, 3.4, 177.961, 8.11, 10.1, 17.9, "", 2.2, 75.88, 
  0.765}, {"BRA", "South America", "Brazil", "2020-07-15", 1.966748*^6, 
  39924., 36226.857, 75366., 1233., 1057.429, 9252.698, 187.825, 170.432, 
  354.564, 5.801, 4.975, 1.03, "", "", "", "", "", "", "", "", "", "", "", 
  "", 23968., 0.113, "", "", "tests performed", "", "", "", "", "", "", "", 
  "", "", 81.02, 2.12559409*^8, 25.04, 33.5, 8.552, 5.06, 14103.452, 3.4, 
  177.961, 8.11, 10.1, 17.9, "", 2.2, 75.88, 0.765}, 
 {"BRA", "South America", "Brazil", "2020-07-16", 2.012151*^6, 45403., 
  36624.571, 76688., 1322., 1072., 9466.299, 213.601, 172.303, 360.784, 
  6.219, 5.043, 1.03, "", "", "", "", "", "", "", "", "", "", "", "", 26404., 
  0.124, "", "", "tests performed", "", "", "", "", "", "", "", "", "", 
  81.02, 2.12559409*^8, 25.04, 33.5, 8.552, 5.06, 14103.452, 3.4, 177.961, 
  8.11, 10.1, 17.9, "", 2.2, 75.88, 0.765}, {"BRA", "South America", 
  "Brazil", "2020-07-17", 2.046328*^6, 34177., 35071.571, 77851., 1163., 
  1064.714, 9627.087, 160.788, 164.997, 366.255, 5.471, 5.009, 1.03, "", "", 
  "", "", "", "", "", "", "", "", "", "", 28839., 0.136, "", "", 
  "tests performed", "", "", "", "", "", "", "", "", "", 81.02, 
  2.12559409*^8, 25.04, 33.5, 8.552, 5.06, 14103.452, 3.4, 177.961, 8.11, 
  10.1, 17.9, "", 2.2, 75.88, 0.765}, {"BRA", "South America", "Brazil", 
  "2020-07-18", 2.07486*^6, 28532., 33572.857, 78772., 921., 1043.286, 
  9761.318, 134.231, 157.946, 370.588, 4.333, 4.908, 1.04, "", "", "", "", 
  "", "", "", "", "", "", "", "", 31275., 0.147, "", "", "tests performed", 
  "", "", "", "", "", "", "", "", "", 81.02, 2.12559409*^8, 25.04, 33.5, 
  8.552, 5.06, 14103.452, 3.4, 177.961, 8.11, 10.1, 17.9, "", 2.2, 75.88, 
  0.765}, {"BRA", "South America", "Brazil", "2020-07-19", 2.098389*^6, 
  23529., 33386.857, 79488., 716., 1055.429, 9872.012, 110.694, 157.071, 
  373.957, 3.368, 4.965, 1.06, "", "", "", "", "", "", "", "", "", "", "", 
  "", 31275., 0.147, "", "", "tests performed", "", "", "", "", "", "", "", 
  "", "", 81.02, 2.12559409*^8, 25.04, 33.5, 8.552, 5.06, 14103.452, 3.4, 
  177.961, 8.11, 10.1, 17.9, "", 2.2, 75.88, 0.765}, 
 {"BRA", "South America", "Brazil", "2020-07-20", 2.118646*^6, 20257., 
  33382.714, 80120., 632., 1041., 9967.312, 95.3, 157.051, 376.93, 2.973, 
  4.897, 1.07, "", "", "", "", "", "", "", "", "", "", "", "", 31275., 0.147, 
  "", "", "tests performed", "", "", "", "", "", "", "", "", "", 81.02, 
  2.12559409*^8, 25.04, 33.5, 8.552, 5.06, 14103.452, 3.4, 177.961, 8.11, 
  10.1, 17.9, "", 2.2, 75.88, 0.765}, {"BRA", "South America", "Brazil", 
  "2020-07-21", 2.159654*^6, 41008., 33261.429, 81487., 1367., 1050.571, 
  10160.237, 192.925, 156.481, 383.361, 6.431, 4.942, 1.08, "", "", "", "", 
  "", "", "", "", "", 2.536552*^6, 11.933, "", 31275., 0.147, "", "", 
  "tests performed", "", "", "", "", "", "", "", "", "", 81.02, 
  2.12559409*^8, 25.04, 33.5, 8.552, 5.06, 14103.452, 3.4, 177.961, 8.11, 
  10.1, 17.9, "", 2.2, 75.88, 0.765}, {"BRA", "South America", "Brazil", 
  "2020-07-22", 2.227514*^6, 67860., 37252.286, 82771., 1284., 1057.857, 
  10479.489, 319.252, 175.256, 389.402, 6.041, 4.977, 1.1, "", "", "", "", 
  "", "", "", "", "", "", "", "", 31892., 0.15, "", "", "tests performed", 
  "", "", "", "", "", "", "", "", "", 81.02, 2.12559409*^8, 25.04, 33.5, 
  8.552, 5.06, 14103.452, 3.4, 177.961, 8.11, 10.1, 17.9, "", 2.2, 75.88, 
  0.765}, {"BRA", "South America", "Brazil", "2020-07-23", 2.287475*^6, 
  59961., 39332., 84082., 1311., 1056.286, 10761.58, 282.091, 185.04, 
  395.569, 6.168, 4.969, 1.1, "", "", "", "", "", "", "", "", "", "", "", "", 
  32509., 0.153, "", "", "tests performed", "", "", "", "", "", "", "", "", 
  "", 81.02, 2.12559409*^8, 25.04, 33.5, 8.552, 5.06, 14103.452, 3.4, 
  177.961, 8.11, 10.1, 17.9, "", 2.2, 75.88, 0.765}, 
 {"BRA", "South America", "Brazil", "2020-07-24", 2.343366*^6, 55891., 
  42434., 85238., 1156., 1055.286, 11024.523, 262.943, 199.634, 401.008, 
  5.438, 4.965, 1.09, "", "", "", "", "", "", "", "", "", "", "", "", 33126., 
  0.156, "", "", "tests performed", "", "", "", "", "", "", "", "", "", 
  81.02, 2.12559409*^8, 25.04, 33.5, 8.552, 5.06, 14103.452, 3.4, 177.961, 
  8.11, 10.1, 17.9, "", 2.2, 75.88, 0.765}, {"BRA", "South America", 
  "Brazil", "2020-07-25", 2.394513*^6, 51147., 45664.714, 86449., 1211., 
  1096.714, 11265.147, 240.624, 214.833, 406.705, 5.697, 5.16, 1.09, "", "", 
  "", "", "", "", "", "", "", 2.678927*^6, 12.603, "", 33743., 0.159, "", "", 
  "tests performed", "", "", "", "", "", "", "", "", "", 81.02, 
  2.12559409*^8, 25.04, 33.5, 8.552, 5.06, 14103.452, 3.4, 177.961, 8.11, 
  10.1, 17.9, "", 2.2, 75.88, 0.765}, {"BRA", "South America", "Brazil", 
  "2020-07-26", 2.419091*^6, 24578., 45814.571, 87004., 555., 1073.714, 
  11380.776, 115.629, 215.538, 409.316, 2.611, 5.051, 1.08, "", "", "", "", 
  "", "", "", "", "", "", "", "", 40654., 0.191, "", "", "tests performed", 
  "", "", "", "", "", "", "", "", "", 81.02, 2.12559409*^8, 25.04, 33.5, 
  8.552, 5.06, 14103.452, 3.4, 177.961, 8.11, 10.1, 17.9, "", 2.2, 75.88, 
  0.765}, {"BRA", "South America", "Brazil", "2020-07-27", 2.442375*^6, 
  23284., 46247., 87618., 614., 1071.143, 11490.317, 109.541, 217.572, 
  412.205, 2.889, 5.039, 1.07, "", "", "", "", "", "", "", "", "", "", "", 
  "", 47566., 0.224, "", "", "tests performed", "", "", "", "", "", "", "", 
  "", "", 81.02, 2.12559409*^8, 25.04, 33.5, 8.552, 5.06, 14103.452, 3.4, 
  177.961, 8.11, 10.1, 17.9, "", 2.2, 75.88, 0.765}, 
 {"BRA", "South America", "Brazil", "2020-07-28", 2.483191*^6, 40816., 
  46219.571, 88539., 921., 1007.429, 11682.339, 192.022, 217.443, 416.538, 
  4.333, 4.74, 1.07, "", "", "", "", "", "", "", "", "", "", "", "", 54477., 
  0.256, "", "", "tests performed", "", "", "", "", "", "", "", "", "", 
  81.02, 2.12559409*^8, 25.04, 33.5, 8.552, 5.06, 14103.452, 3.4, 177.961, 
  8.11, 10.1, 17.9, "", 2.2, 75.88, 0.765}, {"BRA", "South America", 
  "Brazil", "2020-07-29", 2.552265*^6, 69074., 46393., 90134., 1595., 
  1051.857, 12007.302, 324.963, 218.259, 424.041, 7.504, 4.949, 1.07, "", "", 
  "", "", "", "", "", "", "", "", "", "", 60772., 0.286, "", "", 
  "tests performed", "", "", "", "", "", "", "", "", "", 72.69, 
  2.12559409*^8, 25.04, 33.5, 8.552, 5.06, 14103.452, 3.4, 177.961, 8.11, 
  10.1, 17.9, "", 2.2, 75.88, 0.765}, {"BRA", "South America", "Brazil", 
  "2020-07-30", 2.610102*^6, 57837., 46089.571, 91263., 1129., 1025.857, 
  12279.4, 272.098, 216.831, 429.353, 5.311, 4.826, 1.06, "", "", "", "", "", 
  "", "", "", "", "", "", "", 67066., 0.316, "", "", "tests performed", "", 
  "", "", "", "", "", "", "", "", 72.69, 2.12559409*^8, 25.04, 33.5, 8.552, 
  5.06, 14103.452, 3.4, 177.961, 8.11, 10.1, 17.9, "", 2.2, 75.88, 0.765}, 
 {"BRA", "South America", "Brazil", "2020-07-31", 2.662485*^6, 52383., 
  45588.429, 92475., 1212., 1033.857, 12525.839, 246.439, 214.474, 435.055, 
  5.702, 4.864, 1.05, "", "", "", "", "", "", "", "", "", "", "", "", 73361., 
  0.345, "", "", "tests performed", "", "", "", "", "", "", "", "", "", 
  72.69, 2.12559409*^8, 25.04, 33.5, 8.552, 5.06, 14103.452, 3.4, 177.961, 
  8.11, 10.1, 17.9, "", 2.2, 75.88, 0.765}, {"BRA", "South America", 
  "Brazil", "2020-08-01", 2.707877*^6, 45392., 44766.286, 93563., 1088., 
  1016.286, 12739.389, 213.55, 210.606, 440.173, 5.119, 4.781, 1.04, "", "", 
  "", "", "", "", "", "", "", "", "", "", 79655., 0.375, "", "", 
  "tests performed", "", "", "", "", "", "", "", "", "", 72.69, 
  2.12559409*^8, 25.04, 33.5, 8.552, 5.06, 14103.452, 3.4, 177.961, 8.11, 
  10.1, 17.9, "", 2.2, 75.88, 0.765}, {"BRA", "South America", "Brazil", 
  "2020-08-02", 2.733677*^6, 25800., 44940.857, 94104., 541., 1014.286, 
  12860.767, 121.378, 211.427, 442.719, 2.545, 4.772, 1.03, "", "", "", "", 
  "", "", "", "", "", 3.316167*^6, 15.601, "", 79655., 0.375, "", "", 
  "tests performed", "", "", "", "", "", "", "", "", "", 72.69, 
  2.12559409*^8, 25.04, 33.5, 8.552, 5.06, 14103.452, 3.4, 177.961, 8.11, 
  10.1, 17.9, "", 2.2, 75.88, 0.765}, {"BRA", "South America", "Brazil", 
  "2020-08-03", 2.750318*^6, 16641., 43991.857, 94665., 561., 1006.714, 
  12939.056, 78.289, 206.963, 445.358, 2.639, 4.736, 1.03, "", "", "", "", 
  "", "", "", "", "", "", "", "", 80041., 0.377, "", "", "tests performed", 
  "", "", "", "", "", "", "", "", "", 72.69, 2.12559409*^8, 25.04, 33.5, 
  8.552, 5.06, 14103.452, 3.4, 177.961, 8.11, 10.1, 17.9, "", 2.2, 75.88, 
  0.765}, {"BRA", "South America", "Brazil", "2020-08-04", 2.801921*^6, 
  51603., 45532.857, 95819., 1154., 1040., 13181.825, 242.77, 214.212, 
  450.787, 5.429, 4.893, 1.03, "", "", "", "", "", "", "", "", "", "", "", 
  "", 80428., 0.378, "", "", "tests performed", "", "", "", "", "", "", "", 
  "", "", 72.69, 2.12559409*^8, 25.04, 33.5, 8.552, 5.06, 14103.452, 3.4, 
  177.961, 8.11, 10.1, 17.9, "", 2.2, 75.88, 0.765}, 
 {"BRA", "South America", "Brazil", "2020-08-05", 2.859073*^6, 57152., 
  43829.714, 97256., 1437., 1017.429, 13450.701, 268.875, 206.2, 457.547, 
  6.76, 4.787, 1.02, "", "", "", "", "", "", "", "", "", "", "", "", 80814., 
  0.38, "", "", "tests performed", "", "", "", "", "", "", "", "", "", 72.69, 
  2.12559409*^8, 25.04, 33.5, 8.552, 5.06, 14103.452, 3.4, 177.961, 8.11, 
  10.1, 17.9, "", 2.2, 75.88, 0.765}, {"BRA", "South America", "Brazil", 
  "2020-08-06", 2.912212*^6, 53139., 43158.571, 98493., 1237., 1032.857, 
  13700.697, 249.996, 203.042, 463.367, 5.82, 4.859, 1.02, "", "", "", "", 
  "", "", "", "", "", "", "", "", 81200., 0.382, "", "", "tests performed", 
  "", "", "", "", "", "", "", "", "", 72.69, 2.12559409*^8, 25.04, 33.5, 
  8.552, 5.06, 14103.452, 3.4, 177.961, 8.11, 10.1, 17.9, "", 2.2, 75.88, 
  0.765}, {"BRA", "South America", "Brazil", "2020-08-07", 2.962442*^6, 
  50230., 42851., 99572., 1079., 1013.857, 13937.007, 236.31, 201.595, 
  468.443, 5.076, 4.77, 1.01, "", "", "", "", "", "", "", "", "", "", "", "", 
  81587., 0.384, "", "", "tests performed", "", "", "", "", "", "", "", "", 
  "", 72.69, 2.12559409*^8, 25.04, 33.5, 8.552, 5.06, 14103.452, 3.4, 
  177.961, 8.11, 10.1, 17.9, "", 2.2, 75.88, 0.765}, 
 {"BRA", "South America", "Brazil", "2020-08-08", 3.012412*^6, 49970., 
  43505., 100477., 905., 987.714, 14172.094, 235.087, 204.672, 472.701, 
  4.258, 4.647, 1.01, "", "", "", "", "", "", "", "", "", 3.810322*^6, 
  17.926, "", 81973., 0.386, "", "", "tests performed", "", "", "", "", "", 
  "", "", "", "", 72.69, 2.12559409*^8, 25.04, 33.5, 8.552, 5.06, 14103.452, 
  3.4, 177.961, 8.11, 10.1, 17.9, "", 2.2, 75.88, 0.765}, 
 {"BRA", "South America", "Brazil", "2020-08-09", 3.035422*^6, 23010., 
  43106.429, 101049., 572., 992.143, 14280.346, 108.252, 202.797, 475.392, 
  2.691, 4.668, 1.01, "", "", "", "", "", "", "", "", "", "", "", "", 77580., 
  0.365, "", "", "tests performed", "", "", "", "", "", "", "", "", "", 
  72.69, 2.12559409*^8, 25.04, 33.5, 8.552, 5.06, 14103.452, 3.4, 177.961, 
  8.11, 10.1, 17.9, "", 2.2, 75.88, 0.765}, {"BRA", "South America", 
  "Brazil", "2020-08-10", 3.05747*^6, 22048., 43878.857, 101752., 703., 
  1012.429, 14384.073, 103.726, 206.431, 478.699, 3.307, 4.763, 1., "", "", 
  "", "", "", "", "", "", "", "", "", "", 72801., 0.342, "", "", 
  "tests performed", "", "", "", "", "", "", "", "", "", 72.69, 
  2.12559409*^8, 25.04, 33.5, 8.552, 5.06, 14103.452, 3.4, 177.961, 8.11, 
  10.1, 17.9, "", 2.2, 75.88, 0.765}, {"BRA", "South America", "Brazil", 
  "2020-08-11", 3.10963*^6, 52160., 43958.429, 103026., 1274., 1029.571, 
  14629.463, 245.39, 206.805, 484.693, 5.994, 4.844, 1., "", "", "", "", "", 
  "", "", "", "", "", "", "", 68021., 0.32, "", "", "tests performed", "", 
  "", "", "", "", "", "", "", "", 72.69, 2.12559409*^8, 25.04, 33.5, 8.552, 
  5.06, 14103.452, 3.4, 177.961, 8.11, 10.1, 17.9, "", 2.2, 75.88, 0.765}, 
 {"BRA", "South America", "Brazil", "2020-08-12", 3.164785*^6, 55155., 
  43673.143, 104201., 1175., 992.143, 14888.943, 259.48, 205.463, 490.221, 
  5.528, 4.668, 1., "", "", "", "", "", "", "", "", "", "", "", "", 63242., 
  0.298, "", "", "tests performed", "", "", "", "", "", "", "", "", "", 
  72.69, 2.12559409*^8, 25.04, 33.5, 8.552, 5.06, 14103.452, 3.4, 177.961, 
  8.11, 10.1, 17.9, "", 2.2, 75.88, 0.765}, {"BRA", "South America", 
  "Brazil", "2020-08-13", 3.224876*^6, 60091., 44666.286, 105463., 1262., 
  995.714, 15171.645, 282.702, 210.136, 496.158, 5.937, 4.684, 0.99, "", "", 
  "", "", "", "", "", "", "", "", "", "", 58463., 0.275, "", "", 
  "tests performed", "", "", "", "", "", "", "", "", "", 72.69, 
  2.12559409*^8, 25.04, 33.5, 8.552, 5.06, 14103.452, 3.4, 177.961, 8.11, 
  10.1, 17.9, "", 2.2, 75.88, 0.765}, {"BRA", "South America", "Brazil", 
  "2020-08-14", 3.27552*^6, 50644., 44725.429, 106523., 1060., 993., 
  15409.904, 238.258, 210.414, 501.145, 4.987, 4.672, 0.99, "", "", "", "", 
  "", "", "", "", "", "", "", "", 53684., 0.253, "", "", "tests performed", 
  "", "", "", "", "", "", "", "", "", 72.69, 2.12559409*^8, 25.04, 33.5, 
  8.552, 5.06, 14103.452, 3.4, 177.961, 8.11, 10.1, 17.9, "", 2.2, 75.88, 
  0.765}, {"BRA", "South America", "Brazil", "2020-08-15", 3.317096*^6, 
  41576., 43526.286, 107232., 709., 965., 15605.501, 195.597, 204.772, 
  504.48, 3.336, 4.54, 0.98, "", "", "", "", "", "", "", "", "", 4.152652*^6, 
  19.536, "", 48904., 0.23, "", "", "tests performed", "", "", "", "", "", 
  "", "", "", "", 69.91, 2.12559409*^8, 25.04, 33.5, 8.552, 5.06, 14103.452, 
  3.4, 177.961, 8.11, 10.1, 17.9, "", 2.2, 75.88, 0.765}, 
 {"BRA", "South America", "Brazil", "2020-08-16", 3.340197*^6, 23101., 
  43539.286, 107852., 620., 971.857, 15714.181, 108.68, 204.833, 507.397, 
  2.917, 4.572, 0.97, "", "", "", "", "", "", "", "", "", "", "", "", 55087., 
  0.259, "", "", "tests performed", "", "", "", "", "", "", "", "", "", 
  69.91, 2.12559409*^8, 25.04, 33.5, 8.552, 5.06, 14103.452, 3.4, 177.961, 
  8.11, 10.1, 17.9, "", 2.2, 75.88, 0.765}, {"BRA", "South America", 
  "Brazil", "2020-08-17", 3.35957*^6, 19373., 43157.143, 108536., 684., 
  969.143, 15805.322, 91.142, 203.036, 510.615, 3.218, 4.559, 0.97, "", "", 
  "", "", "", "", "", "", "", "", "", "", 61270., 0.288, "", "", 
  "tests performed", "", "", "", "", "", "", "", "", "", 69.91, 
  2.12559409*^8, 25.04, 33.5, 8.552, 5.06, 14103.452, 3.4, 177.961, 8.11, 
  10.1, 17.9, "", 2.2, 75.88, 0.765}, {"BRA", "South America", "Brazil", 
  "2020-08-18", 3.407354*^6, 47784., 42532., 109888., 1352., 980.286, 
  16030.125, 224.803, 200.095, 516.975, 6.361, 4.612, 0.96, "", "", "", "", 
  "", "", "", "", "", "", "", "", 67453., 0.317, "", "", "tests performed", 
  "", "", "", "", "", "", "", "", "", 69.91, 2.12559409*^8, 25.04, 33.5, 
  8.552, 5.06, 14103.452, 3.4, 177.961, 8.11, 10.1, 17.9, "", 2.2, 75.88, 
  0.765}, {"BRA", "South America", "Brazil", "2020-08-19", 3.456652*^6, 
  49298., 41695.286, 111100., 1212., 985.571, 16262.051, 231.926, 196.158, 
  522.677, 5.702, 4.637, 0.96, "", "", "", "", "", "", "", "", "", "", "", 
  "", 73636., 0.346, "", "", "tests performed", "", "", "", "", "", "", "", 
  "", "", 69.91, 2.12559409*^8, 25.04, 33.5, 8.552, 5.06, 14103.452, 3.4, 
  177.961, 8.11, 10.1, 17.9, "", 2.2, 75.88, 0.765}, 
 {"BRA", "South America", "Brazil", "2020-08-20", 3.501975*^6, 45323., 
  39585.571, 112304., 1204., 977.286, 16475.276, 213.225, 186.233, 528.342, 
  5.664, 4.598, 0.96, "", "", "", "", "", "", "", "", "", "", "", "", 79819., 
  0.376, "", "", "tests performed", "", "", "", "", "", "", "", "", "", 
  69.91, 2.12559409*^8, 25.04, 33.5, 8.552, 5.06, 14103.452, 3.4, 177.961, 
  8.11, 10.1, 17.9, "", 2.2, 75.88, 0.765}, {"BRA", "South America", 
  "Brazil", "2020-08-21", 3.53233*^6, 30355., 36687.143, 113358., 1054., 
  976.429, 16618.083, 142.807, 172.597, 533.3, 4.959, 4.594, 0.95, "", "", 
  "", "", "", "", "", "", "", "", "", "", 86002., 0.405, "", "", 
  "tests performed", "", "", "", "", "", "", "", "", "", 69.91, 
  2.12559409*^8, 25.04, 33.5, 8.552, 5.06, 14103.452, 3.4, 177.961, 8.11, 
  10.1, 17.9, "", 2.2, 75.88, 0.765}, {"BRA", "South America", "Brazil", 
  "2020-08-22", 3.582362*^6, 50032., 37895.143, 114250., 892., 1002.571, 
  16853.462, 235.379, 178.28, 537.497, 4.196, 4.717, 0.96, "", "", "", "", 
  "", "", "", "", "", 4.797948*^6, 22.572, "", 92185., 0.434, "", "", 
  "tests performed", "", "", "", "", "", "", "", "", "", 69.91, 
  2.12559409*^8, 25.04, 33.5, 8.552, 5.06, 14103.452, 3.4, 177.961, 8.11, 
  10.1, 17.9, "", 2.2, 75.88, 0.765}, {"BRA", "South America", "Brazil", 
  "2020-08-23", 3.605783*^6, 23421., 37940.857, 114744., 494., 984.571, 
  16963.648, 110.186, 178.495, 539.821, 2.324, 4.632, 0.96, "", "", "", "", 
  "", "", "", "", "", "", "", "", 85140., 0.401, "", "", "tests performed", 
  "", "", "", "", "", "", "", "", "", 69.91, 2.12559409*^8, 25.04, 33.5, 
  8.552, 5.06, 14103.452, 3.4, 177.961, 8.11, 10.1, 17.9, "", 2.2, 75.88, 
  0.765}, {"BRA", "South America", "Brazil", "2020-08-24", 3.622861*^6, 
  17078., 37613., 115309., 565., 967.571, 17043.993, 80.345, 176.953, 
  542.479, 2.658, 4.552, 0.96, "", "", "", "", "", "", "", "", "", "", "", 
  "", 78094., 0.367, "", "", "tests performed", "", "", "", "", "", "", "", 
  "", "", 73.61, 2.12559409*^8, 25.04, 33.5, 8.552, 5.06, 14103.452, 3.4, 
  177.961, 8.11, 10.1, 17.9, "", 2.2, 75.88, 0.765}, 
 {"BRA", "South America", "Brazil", "2020-08-25", 3.669995*^6, 47134., 
  37520.143, 116580., 1271., 956., 17265.738, 221.745, 176.516, 548.458, 
  5.98, 4.498, 0.97, "", "", "", "", "", "", "", "", "", "", "", "", 71049., 
  0.334, "", "", "tests performed", "", "", "", "", "", "", "", "", "", 
  73.61, 2.12559409*^8, 25.04, 33.5, 8.552, 5.06, 14103.452, 3.4, 177.961, 
  8.11, 10.1, 17.9, "", 2.2, 75.88, 0.765}, {"BRA", "South America", 
  "Brazil", "2020-08-26", 3.717156*^6, 47161., 37214.857, 117665., 1085., 
  937.857, 17487.61, 221.872, 175.08, 553.563, 5.104, 4.412, 0.97, "", "", 
  "", "", "", "", "", "", "", "", "", "", 64003., 0.301, "", "", 
  "tests performed", "", "", "", "", "", "", "", "", "", 73.61, 
  2.12559409*^8, 25.04, 33.5, 8.552, 5.06, 14103.452, 3.4, 177.961, 8.11, 
  10.1, 17.9, "", 2.2, 75.88, 0.765}, {"BRA", "South America", "Brazil", 
  "2020-08-27", 3.761391*^6, 44235., 37059.429, 118649., 984., 906.429, 
  17695.716, 208.107, 174.349, 558.192, 4.629, 4.264, 0.96, "", "", "", "", 
  "", "", "", "", "", "", "", "", 56958., 0.268, "", "", "tests performed", 
  "", "", "", "", "", "", "", "", "", 73.61, 2.12559409*^8, 25.04, 33.5, 
  8.552, 5.06, 14103.452, 3.4, 177.961, 8.11, 10.1, 17.9, "", 2.2, 75.88, 
  0.765}, {"BRA", "South America", "Brazil", "2020-08-28", 3.804803*^6, 
  43412., 38924.714, 119504., 855., 878., 17899.951, 204.235, 183.124, 
  562.215, 4.022, 4.131, 0.97, "", "", "", "", "", "", "", "", "", "", "", 
  "", 49912., 0.235, "", "", "tests performed", "", "", "", "", "", "", "", 
  "", "", 73.61, 2.12559409*^8, 25.04, 33.5, 8.552, 5.06, 14103.452, 3.4, 
  177.961, 8.11, 10.1, 17.9, "", 2.2, 75.88, 0.765}, 
 {"BRA", "South America", "Brazil", "2020-08-29", 3.846153*^6, 41350., 
  37684.429, 120262., 758., 858.857, 18094.485, 194.534, 177.289, 565.781, 
  3.566, 4.041, 0.97, "", "", "", "", "", "", "", "", "", "", "", "", 42867., 
  0.202, "", "", "tests performed", "", "", "", "", "", "", "", "", "", 
  73.61, 2.12559409*^8, 25.04, 33.5, 8.552, 5.06, 14103.452, 3.4, 177.961, 
  8.11, 10.1, 17.9, "", 2.2, 75.88, 0.765}, {"BRA", "South America", 
  "Brazil", "2020-08-30", 3.862311*^6, 16158., 36646.857, 120828., 566., 
  869.143, 18170.501, 76.016, 172.408, 568.443, 2.663, 4.089, 0.97, "", "", 
  "", "", "", "", "", "", "", "", "", "", 42867., 0.202, "", "", 
  "tests performed", "", "", "", "", "", "", "", "", "", 73.61, 
  2.12559409*^8, 25.04, 33.5, 8.552, 5.06, 14103.452, 3.4, 177.961, 8.11, 
  10.1, 17.9, "", 2.2, 75.88, 0.765}, {"BRA", "South America", "Brazil", 
  "2020-08-31", 3.908272*^6, 45961., 40773., 121381., 553., 867.429, 
  18386.728, 216.227, 191.819, 571.045, 2.602, 4.081, 0.97, "", "", "", "", 
  "", "", "", "", "", 5.183751*^6, 24.387, "", 42867., 0.202, "", "", 
  "tests performed", "", "", "", "", "", "", "", "", "", 69.91, 
  2.12559409*^8, 25.04, 33.5, 8.552, 5.06, 14103.452, 3.4, 177.961, 8.11, 
  10.1, 17.9, "", 2.2, 75.88, 0.765}, {"BRA", "South America", "Brazil", 
  "2020-09-01", 3.950931*^6, 42659., 40133.714, 122596., 1215., 859.429, 
  18587.42, 200.692, 188.812, 576.761, 5.716, 4.043, 0.96, "", "", "", "", 
  "", "", "", "", "", "", "", "", 48636., 0.229, "", "", "tests performed", 
  "", "", "", "", "", "", "", "", "", 69.91, 2.12559409*^8, 25.04, 33.5, 
  8.552, 5.06, 14103.452, 3.4, 177.961, 8.11, 10.1, 17.9, "", 2.2, 75.88, 
  0.765}, {"BRA", "South America", "Brazil", "2020-09-02", 3.997865*^6, 
  46934., 40101.286, 123780., 1184., 873.571, 18808.224, 220.804, 188.659, 
  582.331, 5.57, 4.11, 0.95, "", "", "", "", "", "", "", "", "", "", "", "", 
  54405., 0.256, "", "", "tests performed", "", "", "", "", "", "", "", "", 
  "", 69.91, 2.12559409*^8, 25.04, 33.5, 8.552, 5.06, 14103.452, 3.4, 
  177.961, 8.11, 10.1, 17.9, "", 2.2, 75.88, 0.765}, 
 {"BRA", "South America", "Brazil", "2020-09-03", 4.041638*^6, 43773., 
  40035.286, 124614., 834., 852.143, 19014.157, 205.933, 188.349, 586.255, 
  3.924, 4.009, 0.94, "", "", "", "", "", "", "", "", "", "", "", "", 60174., 
  0.283, "", "", "tests performed", "", "", "", "", "", "", "", "", "", 
  69.91, 2.12559409*^8, 25.04, 33.5, 8.552, 5.06, 14103.452, 3.4, 177.961, 
  8.11, 10.1, 17.9, "", 2.2, 75.88, 0.765}, {"BRA", "South America", 
  "Brazil", "2020-09-04", 4.091801*^6, 50163., 40999.714, 125502., 888., 
  856.857, 19250.152, 235.995, 192.886, 590.433, 4.178, 4.031, 0.93, "", "", 
  "", "", "", "", "", "", "", "", "", "", 65943., 0.31, "", "", 
  "tests performed", "", "", "", "", "", "", "", "", "", 69.91, 
  2.12559409*^8, 25.04, 33.5, 8.552, 5.06, 14103.452, 3.4, 177.961, 8.11, 
  10.1, 17.9, "", 2.2, 75.88, 0.765}, {"BRA", "South America", "Brazil", 
  "2020-09-05", 4.123*^6, 31199., 39549.571, 126203., 701., 848.714, 
  19396.93, 146.778, 186.064, 593.73, 3.298, 3.993, 0.92, "", "", "", "", "", 
  "", "", "", "", 5.6*^6, 26.346, "", 71712., 0.337, "", "", 
  "tests performed", "", "", "", "", "", "", "", "", "", 69.91, 
  2.12559409*^8, 25.04, 33.5, 8.552, 5.06, 14103.452, 3.4, 177.961, 8.11, 
  10.1, 17.9, "", 2.2, 75.88, 0.765}, {"BRA", "South America", "Brazil", 
  "2020-09-06", 4.137521*^6, 14521., 39315.714, 126650., 447., 831.714, 
  19465.245, 68.315, 184.963, 595.833, 2.103, 3.913, 0.91, "", "", "", "", 
  "", "", "", "", "", "", "", "", 71710., 0.337, "", "", "tests performed", 
  "", "", "", "", "", "", "", "", "", 69.91, 2.12559409*^8, 25.04, 33.5, 
  8.552, 5.06, 14103.452, 3.4, 177.961, 8.11, 10.1, 17.9, "", 2.2, 75.88, 
  0.765}, {"BRA", "South America", "Brazil", "2020-09-07", 4.147794*^6, 
  10273., 34217.429, 126960., 310., 797., 19513.575, 48.33, 160.978, 597.292, 
  1.458, 3.75, 0.9, "", "", "", "", "", "", "", "", "", "", "", "", 71709., 
  0.337, "", "", "tests performed", "", "", "", "", "", "", "", "", "", 
  69.91, 2.12559409*^8, 25.04, 33.5, 8.552, 5.06, 14103.452, 3.4, 177.961, 
  8.11, 10.1, 17.9, "", 2.2, 75.88, 0.765}, {"BRA", "South America", 
  "Brazil", "2020-09-08", 4.162073*^6, 14279., 30163.143, 127464., 504., 
  695.429, 19580.752, 67.177, 141.905, 599.663, 2.371, 3.272, 0.9, "", "", 
  "", "", "", "", "", "", "", "", "", "", 65939., 0.31, "", "", 
  "tests performed", "", "", "", "", "", "", "", "", "", 69.91, 
  2.12559409*^8, 25.04, 33.5, 8.552, 5.06, 14103.452, 3.4, 177.961, 8.11, 
  10.1, 17.9, "", 2.2, 75.88, 0.765}, {"BRA", "South America", "Brazil", 
  "2020-09-09", 4.197889*^6, 35816., 28574.857, 128539., 1075., 679.857, 
  19749.25, 168.499, 134.432, 604.72, 5.057, 3.198, 0.91, "", "", "", "", "", 
  "", "", "", "", "", "", "", 60168., 0.283, "", "", "tests performed", "", 
  "", "", "", "", "", "", "", "", 69.91, 2.12559409*^8, 25.04, 33.5, 8.552, 
  5.06, 14103.452, 3.4, 177.961, 8.11, 10.1, 17.9, "", 2.2, 75.88, 0.765}, 
 {"BRA", "South America", "Brazil", "2020-09-10", 4.238446*^6, 40557., 
  28115.429, 129522., 983., 701.143, 19940.054, 190.803, 132.271, 609.345, 
  4.625, 3.299, 0.92, "", "", "", "", "", "", "", "", "", "", "", "", 54398., 
  0.256, "", "", "tests performed", "", "", "", "", "", "", "", "", "", 
  69.91, 2.12559409*^8, 25.04, 33.5, 8.552, 5.06, 14103.452, 3.4, 177.961, 
  8.11, 10.1, 17.9, "", 2.2, 75.88, 0.765}, {"BRA", "South America", 
  "Brazil", "2020-09-11", 4.282164*^6, 43718., 27194.714, 130396., 874., 
  699.143, 20145.728, 205.674, 127.939, 613.457, 4.112, 3.289, 0.93, "", "", 
  "", "", "", "", "", "", "", "", "", "", 48628., 0.229, "", "", 
  "tests performed", "", "", "", "", "", "", "", "", "", 69.91, 
  2.12559409*^8, 25.04, 33.5, 8.552, 5.06, 14103.452, 3.4, 177.961, 8.11, 
  10.1, 17.9, "", 2.2, 75.88, 0.765}, {"BRA", "South America", "Brazil", 
  "2020-09-12", 4.315687*^6, 33523., 27526.714, 131210., 814., 715.286, 
  20303.439, 157.711, 129.501, 617.286, 3.83, 3.365, 0.94, "", "", "", "", 
  "", "", "", "", "", 5.9*^6, 27.757, "", 42857., 0.202, "", "", 
  "tests performed", "", "", "", "", "", "", "", "", "", 69.91, 
  2.12559409*^8, 25.04, 33.5, 8.552, 5.06, 14103.452, 3.4, 177.961, 8.11, 
  10.1, 17.9, "", 2.2, 75.88, 0.765}, {"BRA", "South America", "Brazil", 
  "2020-09-13", 4.330455*^6, 14768., 27562., 131625., 415., 710.714, 
  20372.916, 69.477, 129.667, 619.239, 1.952, 3.344, 0.94, "", "", "", "", 
  "", "", "", "", "", "", "", "", 47376., 0.223, "", "", "tests performed", 
  "", "", "", "", "", "", "", "", "", 69.91, 2.12559409*^8, 25.04, 33.5, 
  8.552, 5.06, 14103.452, 3.4, 177.961, 8.11, 10.1, 17.9, "", 2.2, 75.88, 
  0.765}, {"BRA", "South America", "Brazil", "2020-09-14", 4.34561*^6, 
  15155., 28259.429, 132006., 381., 720.857, 20444.214, 71.298, 132.948, 
  621.031, 1.792, 3.391, 0.95, "", "", "", "", "", "", "", "", "", "", "", 
  "", 51896., 0.244, "", "", "tests performed", "", "", "", "", "", "", "", 
  "", "", 69.91, 2.12559409*^8, 25.04, 33.5, 8.552, 5.06, 14103.452, 3.4, 
  177.961, 8.11, 10.1, 17.9, "", 2.2, 75.88, 0.765}, 
 {"BRA", "South America", "Brazil", "2020-09-15", 4.382263*^6, 36653., 
  31455.714, 133119., 1113., 807.857, 20616.65, 172.436, 147.986, 626.267, 
  5.236, 3.801, 0.95, "", "", "", "", "", "", "", "", "", "", "", "", 56415., 
  0.265, "", "", "tests performed", "", "", "", "", "", "", "", "", "", 
  69.91, 2.12559409*^8, 25.04, 33.5, 8.552, 5.06, 14103.452, 3.4, 177.961, 
  8.11, 10.1, 17.9, "", 2.2, 75.88, 0.765}, {"BRA", "South America", 
  "Brazil", "2020-09-16", 4.419083*^6, 36820., 31599.143, 134106., 987., 
  795.286, 20789.872, 173.222, 148.66, 630.911, 4.643, 3.741, 0.95, "", "", 
  "", "", "", "", "", "", "", "", "", "", 60934., 0.287, "", "", 
  "tests performed", "", "", "", "", "", "", "", "", "", 69.91, 
  2.12559409*^8, 25.04, 33.5, 8.552, 5.06, 14103.452, 3.4, 177.961, 8.11, 
  10.1, 17.9, "", 2.2, 75.88, 0.765}, {"BRA", "South America", "Brazil", 
  "2020-09-17", 4.455386*^6, 36303., 30991.429, 134935., 829., 773.286, 
  20960.662, 170.79, 145.801, 634.811, 3.9, 3.638, 0.95, "", "", "", "", "", 
  "", "", "", "", "", "", "", 65453., 0.308, "", "", "tests performed", "", 
  "", "", "", "", "", "", "", "", 69.91, 2.12559409*^8, 25.04, 33.5, 8.552, 
  5.06, 14103.452, 3.4, 177.961, 8.11, 10.1, 17.9, "", 2.2, 75.88, 0.765}, 
 {"BRA", "South America", "Brazil", "2020-09-18", 4.495183*^6, 39797., 
  30431.286, 135793., 858., 771., 21147.89, 187.228, 143.166, 638.847, 4.037, 
  3.627, 0.96, "", "", "", "", "", "", "", "", "", "", "", "", 69972., 0.329, 
  "", "", "tests performed", "", "", "", "", "", "", "", "", "", 69.91, 
  2.12559409*^8, 25.04, 33.5, 8.552, 5.06, 14103.452, 3.4, 177.961, 8.11, 
  10.1, 17.9, "", 2.2, 75.88, 0.765}, {"BRA", "South America", "Brazil", 
  "2020-09-19", 4.52824*^6, 33057., 30364.714, 136532., 739., 760.286, 
  21303.409, 155.519, 142.853, 642.324, 3.477, 3.577, 0.95, "", "", "", "", 
  "", "", "", "", "", 6.421441*^6, 30.21, "", 74492., 0.35, "", "", 
  "tests performed", "", "", "", "", "", "", "", "", "", 69.91, 
  2.12559409*^8, 25.04, 33.5, 8.552, 5.06, 14103.452, 3.4, 177.961, 8.11, 
  10.1, 17.9, "", 2.2, 75.88, 0.765}, {"BRA", "South America", "Brazil", 
  "2020-09-20", 4.544629*^6, 16389., 30596.286, 136895., 363., 752.857, 
  21380.512, 77.103, 143.942, 644.032, 1.708, 3.542, 0.95, "", "", "", "", 
  "", "", "", "", "", "", "", "", "", "", "", "", "", "", "", "", "", "", "", 
  "", "", "", 69.91, 2.12559409*^8, 25.04, 33.5, 8.552, 5.06, 14103.452, 3.4, 
  177.961, 8.11, 10.1, 17.9, "", 2.2, 75.88, 0.765}, 
 {"BRA", "South America", "Brazil", "2020-09-21", 4.55804*^6, 13411., 
  30347.143, 137272., 377., 752.286, 21443.605, 63.093, 142.77, 645.805, 
  1.774, 3.539, 0.95, "", "", "", "", "", "", "", "", "", "", "", "", "", "", 
  "", "", "", "", "", "", "", "", "", "", "", "", 69.91, 2.12559409*^8, 
  25.04, 33.5, 8.552, 5.06, 14103.452, 3.4, 177.961, 8.11, 10.1, 17.9, "", 
  2.2, 75.88, 0.765}, {"BRA", "South America", "Brazil", "2020-09-22", 
  4.591364*^6, 33324., 29871.571, 138105., 833., 712.286, 21600.38, 156.775, 
  140.533, 649.724, 3.919, 3.351, 0.95, "", "", "", "", "", "", "", "", "", 
  "", "", "", "", "", "", "", "", "", "", "", "", "", "", "", "", "", 69.91, 
  2.12559409*^8, 25.04, 33.5, 8.552, 5.06, 14103.452, 3.4, 177.961, 8.11, 
  10.1, 17.9, "", 2.2, 75.88, 0.765}, {"BRA", "South America", "Brazil", 
  "2020-09-23", 4.591364*^6, 0., 24611.571, 138105., 0., 571.286, 21600.38, 
  0., 115.787, 649.724, 0., 2.688, 0.95, "", "", "", "", "", "", "", "", "", 
  "", "", "", "", "", "", "", "", "", "", "", "", "", "", "", "", "", 67.13, 
  2.12559409*^8, 25.04, 33.5, 8.552, 5.06, 14103.452, 3.4, 177.961, 8.11, 
  10.1, 17.9, "", 2.2, 75.88, 0.765}, {"BRA", "South America", "Brazil", 
  "2020-09-24", 4.657702*^6, 66338., 28902.286, 139808., 1703., 696.143, 
  21912.472, 312.092, 135.973, 657.736, 8.012, 3.275, 0.98, "", "", "", "", 
  "", "", "", "", "", "", "", "", "", "", "", "", "", "", "", "", "", "", "", 
  "", "", "", 67.13, 2.12559409*^8, 25.04, 33.5, 8.552, 5.06, 14103.452, 3.4, 
  177.961, 8.11, 10.1, 17.9, "", 2.2, 75.88, 0.765}, 
 {"BRA", "South America", "Brazil", "2020-09-25", 4.689613*^6, 31911., 
  27775.714, 140537., 729., 677.714, 22062.599, 150.127, 130.673, 661.166, 
  3.43, 3.188, 0.97, "", "", "", "", "", "", "", "", "", "", "", "", "", "", 
  "", "", "", "", "", "", "", "", "", "", "", "", 67.13, 2.12559409*^8, 
  25.04, 33.5, 8.552, 5.06, 14103.452, 3.4, 177.961, 8.11, 10.1, 17.9, "", 
  2.2, 75.88, 0.765}, {"BRA", "South America", "Brazil", "2020-09-26", 
  4.717991*^6, 28378., 27107.286, 141406., 869., 696.286, 22196.105, 133.506, 
  127.528, 665.254, 4.088, 3.276, 0.97, "", "", "", "", "", "", "", "", "", 
  "", "", "", "", "", "", "", "", "", "", "", "", "", "", "", "", "", 67.13, 
  2.12559409*^8, 25.04, 33.5, 8.552, 5.06, 14103.452, 3.4, 177.961, 8.11, 
  10.1, 17.9, "", 2.2, 75.88, 0.765}, {"BRA", "South America", "Brazil", 
  "2020-09-27", 4.732309*^6, 14318., 26811.429, 141741., 335., 692.286, 
  22263.465, 67.36, 126.136, 666.83, 1.576, 3.257, 0.97, "", "", "", "", "", 
  "", "", "", "", "", "", "", "", "", "", "", "", "", "", "", "", "", "", "", 
  "", "", 67.13, 2.12559409*^8, 25.04, 33.5, 8.552, 5.06, 14103.452, 3.4, 
  177.961, 8.11, 10.1, 17.9, "", 2.2, 75.88, 0.765}, 
 {"BRA", "South America", "Brazil", "2020-09-28", 4.745464*^6, 13155., 
  26774.857, 142058., 317., 683.714, 22325.354, 61.889, 125.964, 668.321, 
  1.491, 3.217, 0.97, "", "", "", "", "", "", "", "", "", "", "", "", "", "", 
  "", "", "", "", "", "", "", "", "", "", "", "", 67.13, 2.12559409*^8, 
  25.04, 33.5, 8.552, 5.06, 14103.452, 3.4, 177.961, 8.11, 10.1, 17.9, "", 
  2.2, 75.88, 0.765}, {"BRA", "South America", "Brazil", "2020-09-29", 
  4.777522*^6, 32058., 26594., 142921., 863., 688., 22476.173, 150.819, 
  125.113, 672.381, 4.06, 3.237, 0.97, "", "", "", "", "", "", "", "", "", 
  "", "", "", "", "", "", "", "", "", "", "", "", "", "", "", "", "", 67.13, 
  2.12559409*^8, 25.04, 33.5, 8.552, 5.06, 14103.452, 3.4, 177.961, 8.11, 
  10.1, 17.9, "", 2.2, 75.88, 0.765}, {"BRA", "South America", "Brazil", 
  "2020-09-30", 4.810935*^6, 33413., 31367.286, 143952., 1031., 835.286, 
  22633.366, 157.194, 147.57, 677.232, 4.85, 3.93, 0.97, "", "", "", "", "", 
  "", "", "", "", "", "", "", "", "", "", "", "", "", "", "", "", "", "", "", 
  "", "", 67.13, 2.12559409*^8, 25.04, 33.5, 8.552, 5.06, 14103.452, 3.4, 
  177.961, 8.11, 10.1, 17.9, "", 2.2, 75.88, 0.765}, 
 {"BRA", "South America", "Brazil", "2020-10-01", 4.847092*^6, 36157., 
  27055.714, 144680., 728., 696., 22803.469, 170.103, 127.285, 680.657, 
  3.425, 3.274, 0.96, "", "", "", "", "", "", "", "", "", "", "", "", "", "", 
  "", "", "", "", "", "", "", "", "", "", "", "", 67.13, 2.12559409*^8, 
  25.04, 33.5, 8.552, 5.06, 14103.452, 3.4, 177.961, 8.11, 10.1, 17.9, "", 
  2.2, 75.88, 0.765}, {"BRA", "South America", "Brazil", "2020-10-02", 
  4.847092*^6, 0., 22497., 144680., 0., 591.857, 22803.469, 0., 105.839, 
  680.657, 0., 2.784, 0.96, "", "", "", "", "", "", "", "", "", "", "", "", 
  "", "", "", "", "", "", "", "", "", "", "", "", "", "", 67.13, 
  2.12559409*^8, 25.04, 33.5, 8.552, 5.06, 14103.452, 3.4, 177.961, 8.11, 
  10.1, 17.9, "", 2.2, 75.88, 0.765}, {"BRA", "South America", "Brazil", 
  "2020-10-03", 4.906833*^6, 59741., 26977.429, 145987., 1307., 654.429, 
  23084.525, 281.056, 126.917, 686.806, 6.149, 3.079, 0.98, "", "", "", "", 
  "", "", "", "", "", "", "", "", "", "", "", "", "", "", "", "", "", "", "", 
  "", "", "", 67.13, 2.12559409*^8, 25.04, 33.5, 8.552, 5.06, 14103.452, 3.4, 
  177.961, 8.11, 10.1, 17.9, "", 2.2, 75.88, 0.765}, 
 {"BRA", "South America", "Brazil", "2020-10-04", 4.915289*^6, 8456., 26140., 
  146352., 365., 658.714, 23124.307, 39.782, 122.977, 688.523, 1.717, 3.099, 
  0.98, "", "", "", "", "", "", "", "", "", "", "", "", "", "", "", "", "", 
  "", "", "", "", "", "", "", "", "", 67.13, 2.12559409*^8, 25.04, 33.5, 
  8.552, 5.06, 14103.452, 3.4, 177.961, 8.11, 10.1, 17.9, "", 2.2, 75.88, 
  0.765}, {"BRA", "South America", "Brazil", "2020-10-05", 4.927235*^6, 
  11946., 25967.286, 146675., 323., 659.571, 23180.508, 56.201, 122.165, 
  690.042, 1.52, 3.103, 0.97, "", "", "", "", "", "", "", "", "", "", "", "", 
  "", "", "", "", "", "", "", "", "", "", "", "", "", "", 67.13, 
  2.12559409*^8, 25.04, 33.5, 8.552, 5.06, 14103.452, 3.4, 177.961, 8.11, 
  10.1, 17.9, "", 2.2, 75.88, 0.765}, {"BRA", "South America", "Brazil", 
  "2020-10-06", 4.969141*^6, 41906., 27374.143, 147494., 819., 653.286, 
  23377.657, 197.15, 128.783, 693.895, 3.853, 3.073, 0.97, "", "", "", "", 
  "", "", "", "", "", "", "", "", "", "", "", "", "", "", "", "", "", "", "", 
  "", "", "", 67.13, 2.12559409*^8, 25.04, 33.5, 8.552, 5.06, 14103.452, 3.4, 
  177.961, 8.11, 10.1, 17.9, "", 2.2, 75.88, 0.765}, 
 {"BRA", "South America", "Brazil", "2020-10-07", 5.000694*^6, 31553., 
  27108.429, 148228., 734., 610.857, 23526.1, 148.443, 127.533, 697.349, 
  3.453, 2.874, 0.96, "", "", "", "", "", "", "", "", "", "", "", "", "", "", 
  "", "", "", "", "", "", "", "", "", "", "", "", 67.13, 2.12559409*^8, 
  25.04, 33.5, 8.552, 5.06, 14103.452, 3.4, 177.961, 8.11, 10.1, 17.9, "", 
  2.2, 75.88, 0.765}, {"BRA", "South America", "Brazil", "2020-10-08", 
  5.028444*^6, 27750., 25907.429, 148957., 729., 611., 23656.652, 130.552, 
  121.883, 700.778, 3.43, 2.874, 0.95, "", "", "", "", "", "", "", "", "", 
  "", "", "", "", "", "", "", "", "", "", "", "", "", "", "", "", "", 63.43, 
  2.12559409*^8, 25.04, 33.5, 8.552, 5.06, 14103.452, 3.4, 177.961, 8.11, 
  10.1, 17.9, "", 2.2, 75.88, 0.765}, {"BRA", "South America", "Brazil", 
  "2020-10-09", 5.055888*^6, 27444., 29828., 149639., 682., 708.429, 
  23785.764, 129.112, 140.328, 703.987, 3.209, 3.333, 0.94, "", "", "", "", 
  "", "", "", "", "", "", "", "", "", "", "", "", "", "", "", "", "", "", "", 
  "", "", "", 63.43, 2.12559409*^8, 25.04, 33.5, 8.552, 5.06, 14103.452, 3.4, 
  177.961, 8.11, 10.1, 17.9, "", 2.2, 75.88, 0.765}, 
 {"BRA", "South America", "Brazil", "2020-10-10", 5.082637*^6, 26749., 
  25114.857, 150198., 559., 601.571, 23911.607, 125.842, 118.155, 706.617, 
  2.63, 2.83, 0.93, "", "", "", "", "", "", "", "", "", "", "", "", "", "", 
  "", "", "", "", "", "", "", "", "", "", "", "", 63.43, 2.12559409*^8, 
  25.04, 33.5, 8.552, 5.06, 14103.452, 3.4, 177.961, 8.11, 10.1, 17.9, "", 
  2.2, 75.88, 0.765}, {"BRA", "South America", "Brazil", "2020-10-11", 
  5.094979*^6, 12342., 25670., 150488., 290., 590.857, 23969.671, 58.064, 
  120.766, 707.981, 1.364, 2.78, 0.93, "", "", "", "", "", "", "", "", "", 
  "", "", "", "", "", "", "", "", "", "", "", "", "", "", "", "", "", 63.43, 
  2.12559409*^8, 25.04, 33.5, 8.552, 5.06, 14103.452, 3.4, 177.961, 8.11, 
  10.1, 17.9, "", 2.2, 75.88, 0.765}, {"BRA", "South America", "Brazil", 
  "2020-10-12", 5.103408*^6, 8429., 25167.571, 150689., 201., 573.429, 
  24009.325, 39.655, 118.403, 708.927, 0.946, 2.698, 0.92, "", "", "", "", 
  "", "", "", "", "", "", "", "", "", "", "", "", "", "", "", "", "", "", "", 
  "", "", "", 63.43, 2.12559409*^8, 25.04, 33.5, 8.552, 5.06, 14103.452, 3.4, 
  177.961, 8.11, 10.1, 17.9, "", 2.2, 75.88, 0.765}, 
 {"BRA", "South America", "Brazil", "2020-10-13", 5.113628*^6, 10220., 
  20641., 150998., 309., 500.571, 24057.406, 48.081, 97.107, 710.38, 1.454, 
  2.355, 0.92, "", "", "", "", "", "", "", "", "", "", "", "", "", "", "", 
  "", "", "", "", "", "", "", "", "", "", "", 63.43, 2.12559409*^8, 25.04, 
  33.5, 8.552, 5.06, 14103.452, 3.4, 177.961, 8.11, 10.1, 17.9, "", 2.2, 
  75.88, 0.765}, {"BRA", "South America", "Brazil", "2020-10-14", 
  5.140863*^6, 27235., 20024.143, 151747., 749., 502.714, 24185.535, 128.129, 
  94.205, 713.904, 3.524, 2.365, 0.94, "", "", "", "", "", "", "", "", "", 
  "", "", "", "", "", "", "", "", "", "", "", "", "", "", "", "", "", 63.43, 
  2.12559409*^8, 25.04, 33.5, 8.552, 5.06, 14103.452, 3.4, 177.961, 8.11, 
  10.1, 17.9, "", 2.2, 75.88, 0.765}, {"BRA", "South America", "Brazil", 
  "2020-10-15", 5.169386*^6, 28523., 20134.571, 152460., 713., 500.429, 
  24319.723, 134.188, 94.724, 717.258, 3.354, 2.354, 0.95, "", "", "", "", 
  "", "", "", "", "", "", "", "", "", "", "", "", "", "", "", "", "", "", "", 
  "", "", "", 63.43, 2.12559409*^8, 25.04, 33.5, 8.552, 5.06, 14103.452, 3.4, 
  177.961, 8.11, 10.1, 17.9, "", 2.2, 75.88, 0.765}, 
 {"BRA", "South America", "Brazil", "2020-10-16", 5.2003*^6, 30914., 
  20630.286, 153214., 754., 510.714, 24465.16, 145.437, 97.057, 720.806, 
  3.547, 2.403, 0.96, "", "", "", "", "", "", "", "", "", "", "", "", "", "", 
  "", "", "", "", "", "", "", "", "", "", "", "", 63.43, 2.12559409*^8, 
  25.04, 33.5, 8.552, 5.06, 14103.452, 3.4, 177.961, 8.11, 10.1, 17.9, "", 
  2.2, 75.88, 0.765}, {"BRA", "South America", "Brazil", "2020-10-17", 
  5.224362*^6, 24062., 20246.429, 153675., 461., 496.714, 24578.362, 113.201, 
  95.251, 722.974, 2.169, 2.337, 0.96, "", "", "", "", "", "", "", "", "", 
  "", "", "", "", "", "", "", "", "", "", "", "", "", "", "", "", "", 63.43, 
  2.12559409*^8, 25.04, 33.5, 8.552, 5.06, 14103.452, 3.4, 177.961, 8.11, 
  10.1, 17.9, "", 2.2, 75.88, 0.765}, {"BRA", "South America", "Brazil", 
  "2020-10-18", 5.224362*^6, 0., 18483.286, 153675., 0., 455.286, 24578.362, 
  0., 86.956, 722.974, 0., 2.142, 0.97, "", "", "", "", "", "", "", "", "", 
  "", "", "", "", "", "", "", "", "", "", "", "", "", "", "", "", "", 63.43, 
  2.12559409*^8, 25.04, 33.5, 8.552, 5.06, 14103.452, 3.4, 177.961, 8.11, 
  10.1, 17.9, "", 2.2, 75.88, 0.765}, {"BRA", "South America", "Brazil", 
  "2020-10-19", 5.250727*^6, 26365., 21045.571, 154176., 501., 498.143, 
  24702.397, 124.036, 99.01, 725.331, 2.357, 2.344, 0.98, "", "", "", "", "", 
  "", "", "", "", "", "", "", "", "", "", "", "", "", "", "", "", "", "", "", 
  "", "", 63.43, 2.12559409*^8, 25.04, 33.5, 8.552, 5.06, 14103.452, 3.4, 
  177.961, 8.11, 10.1, 17.9, "", 2.2, 75.88, 0.765}, 
 {"BRA", "South America", "Brazil", "2020-10-20", 5.273954*^6, 23227., 
  22903.714, 154837., 661., 548.429, 24811.67, 109.273, 107.752, 728.441, 
  3.11, 2.58, 0.98, "", "", "", "", "", "", "", "", "", "", "", "", "", "", 
  "", "", "", "", "", "", "", "", "", "", "", "", 63.43, 2.12559409*^8, 
  25.04, 33.5, 8.552, 5.06, 14103.452, 3.4, 177.961, 8.11, 10.1, 17.9, "", 
  2.2, 75.88, 0.765}, {"BRA", "South America", "Brazil", "2020-10-21", 
  5.298772*^6, 24818., 22558.429, 155403., 566., 522.286, 24928.428, 116.758, 
  106.128, 731.104, 2.663, 2.457, 0.98, "", "", "", "", "", "", "", "", "", 
  "", "", "", "", "", "", "", "", "", "", "", "", "", "", "", "", "", 63.43, 
  2.12559409*^8, 25.04, 33.5, 8.552, 5.06, 14103.452, 3.4, 177.961, 8.11, 
  10.1, 17.9, "", 2.2, 75.88, 0.765}, {"BRA", "South America", "Brazil", 
  "2020-10-22", 5.32363*^6, 24858., 22034.857, 155900., 497., 491.429, 
  25045.374, 116.946, 103.664, 733.442, 2.338, 2.312, 0.99, "", "", "", "", 
  "", "", "", "", "", "", "", "", "", "", "", "", "", "", "", "", "", "", "", 
  "", "", "", 63.43, 2.12559409*^8, 25.04, 33.5, 8.552, 5.06, 14103.452, 3.4, 
  177.961, 8.11, 10.1, 17.9, "", 2.2, 75.88, 0.765}, 
 {"BRA", "South America", "Brazil", "2020-10-23", 5.353656*^6, 30026., 
  21908., 156471., 571., 465.286, 25186.634, 141.259, 103.068, 736.128, 
  2.686, 2.189, 0.99, "", "", "", "", "", "", "", "", "", "", "", "", "", "", 
  "", "", "", "", "", "", "", "", "", "", "", "", 57.87, 2.12559409*^8, 
  25.04, 33.5, 8.552, 5.06, 14103.452, 3.4, 177.961, 8.11, 10.1, 17.9, "", 
  2.2, 75.88, 0.765}, {"BRA", "South America", "Brazil", "2020-10-24", 
  5.380635*^6, 26979., 22324.714, 156903., 432., 461.143, 25313.558, 126.925, 
  105.028, 738.161, 2.032, 2.169, 0.99, "", "", "", "", "", "", "", "", "", 
  "", "", "", "", "", "", "", "", "", "", "", "", "", "", "", "", "", 57.87, 
  2.12559409*^8, 25.04, 33.5, 8.552, 5.06, 14103.452, 3.4, 177.961, 8.11, 
  10.1, 17.9, "", 2.2, 75.88, 0.765}, {"BRA", "South America", "Brazil", 
  "2020-10-25", 5.394128*^6, 13493., 24252.286, 157134., 231., 494.143, 
  25377.037, 63.479, 114.097, 739.247, 1.087, 2.325, 1., "", "", "", "", "", 
  "", "", "", "", "", "", "", "", "", "", "", "", "", "", "", "", "", "", "", 
  "", "", 57.87, 2.12559409*^8, 25.04, 33.5, 8.552, 5.06, 14103.452, 3.4, 
  177.961, 8.11, 10.1, 17.9, "", 2.2, 75.88, 0.765}, 
 {"BRA", "South America", "Brazil", "2020-10-26", 5.409854*^6, 15726., 
  22732.429, 157397., 263., 460.143, 25451.021, 73.984, 106.946, 740.485, 
  1.237, 2.165, 1., "", "", "", "", "", "", "", "", "", "", "", "", "", "", 
  "", "", "", "", "", "", "", "", "", "", "", "", 57.87, 2.12559409*^8, 
  25.04, 33.5, 8.552, 5.06, 14103.452, 3.4, 177.961, 8.11, 10.1, 17.9, "", 
  2.2, 75.88, 0.765}, {"BRA", "South America", "Brazil", "2020-10-27", 
  5.439641*^6, 29787., 23669.571, 157946., 549., 444.143, 25591.156, 140.135, 
  111.355, 743.068, 2.583, 2.089, 0.99, "", "", "", "", "", "", "", "", "", 
  "", "", "", "", "", "", "", "", "", "", "", "", "", "", "", "", "", 57.87, 
  2.12559409*^8, 25.04, 33.5, 8.552, 5.06, 14103.452, 3.4, 177.961, 8.11, 
  10.1, 17.9, "", 2.2, 75.88, 0.765}, {"BRA", "South America", "Brazil", 
  "2020-10-28", 5.46827*^6, 28629., 24214., 158456., 510., 436.143, 
  25725.843, 134.687, 113.916, 745.467, 2.399, 2.052, 0.98, "", "", "", "", 
  "", "", "", "", "", "", "", "", "", "", "", "", "", "", "", "", "", "", "", 
  "", "", "", 57.87, 2.12559409*^8, 25.04, 33.5, 8.552, 5.06, 14103.452, 3.4, 
  177.961, 8.11, 10.1, 17.9, "", 2.2, 75.88, 0.765}, 
 {"BRA", "South America", "Brazil", "2020-10-29", 5.494376*^6, 26106., 
  24392.286, 158969., 513., 438.429, 25848.661, 122.817, 114.755, 747.88, 
  2.413, 2.063, 0.97, "", "", "", "", "", "", "", "", "", "", "", "", "", "", 
  "", "", "", "", "", "", "", "", "", "", "", "", 57.87, 2.12559409*^8, 
  25.04, 33.5, 8.552, 5.06, 14103.452, 3.4, 177.961, 8.11, 10.1, 17.9, "", 
  2.2, 75.88, 0.765}, {"BRA", "South America", "Brazil", "2020-10-30", 
  5.516658*^6, 22282., 23286., 159477., 508., 429.429, 25953.488, 104.827, 
  109.551, 750.27, 2.39, 2.02, 0.97, "", "", "", "", "", "", "", "", "", "", 
  "", "", "", "", "", "", "", "", "", "", "", "", "", "", "", "", 57.87, 
  2.12559409*^8, 25.04, 33.5, 8.552, 5.06, 14103.452, 3.4, 177.961, 8.11, 
  10.1, 17.9, "", 2.2, 75.88, 0.765}, {"BRA", "South America", "Brazil", 
  "2020-10-31", 5.535605*^6, 18947., 22138.571, 159884., 407., 425.857, 
  26042.625, 89.137, 104.152, 752.185, 1.915, 2.003, 0.97, "", "", "", "", 
  "", "", "", "", "", "", "", "", "", "", "", "", "", "", "", "", "", "", "", 
  "", "", "", 57.87, 2.12559409*^8, 25.04, 33.5, 8.552, 5.06, 14103.452, 3.4, 
  177.961, 8.11, 10.1, 17.9, "", 2.2, 75.88, 0.765}, 
 {"BRA", "South America", "Brazil", "2020-11-01", 5.545705*^6, 10100., 
  21653.857, 160074., 190., 420., 26090.141, 47.516, 101.872, 753.079, 0.894, 
  1.976, 0.97, "", "", "", "", "", "", "", "", "", "", "", "", "", "", "", 
  "", "", "", "", "", "", "", "", "", "", "", 57.87, 2.12559409*^8, 25.04, 
  33.5, 8.552, 5.06, 14103.452, 3.4, 177.961, 8.11, 10.1, 17.9, "", 2.2, 
  75.88, 0.765}, {"BRA", "South America", "Brazil", "2020-11-02", 
  5.554206*^6, 8501., 20621.714, 160253., 179., 408., 26130.135, 39.994, 
  97.016, 753.921, 0.842, 1.919, 0.97, "", "", "", "", "", "", "", "", "", 
  "", "", "", "", "", "", "", "", "", "", "", "", "", "", "", "", "", 57.87, 
  2.12559409*^8, 25.04, 33.5, 8.552, 5.06, 14103.452, 3.4, 177.961, 8.11, 
  10.1, 17.9, "", 2.2, 75.88, 0.765}, {"BRA", "South America", "Brazil", 
  "2020-11-03", 5.566049*^6, 11843., 18058.286, 160496., 243., 364.286, 
  26185.851, 55.716, 84.956, 755.064, 1.143, 1.714, 0.98, "", "", "", "", "", 
  "", "", "", "", "", "", "", "", "", "", "", "", "", "", "", "", "", "", "", 
  "", "", 57.87, 2.12559409*^8, 25.04, 33.5, 8.552, 5.06, 14103.452, 3.4, 
  177.961, 8.11, 10.1, 17.9, "", 2.2, 75.88, 0.765}, 
 {"BRA", "South America", "Brazil", "2020-11-04", 5.590025*^6, 23976., 
  17393.571, 161106., 610., 378.571, 26298.648, 112.797, 81.829, 757.934, 
  2.87, 1.781, 1., "", "", "", "", "", "", "", "", "", "", "", "", "", "", 
  "", "", "", "", "", "", "", "", "", "", "", "", 57.87, 2.12559409*^8, 
  25.04, 33.5, 8.552, 5.06, 14103.452, 3.4, 177.961, 8.11, 10.1, 17.9, "", 
  2.2, 75.88, 0.765}, {"BRA", "South America", "Brazil", "2020-11-05", 
  5.590025*^6, 0., 13664.143, 161106., 0., 305.286, 26298.648, 0., 64.284, 
  757.934, 0., 1.436, 1.02, "", "", "", "", "", "", "", "", "", "", "", "", 
  "", "", "", "", "", "", "", "", "", "", "", "", "", "", 57.87, 
  2.12559409*^8, 25.04, 33.5, 8.552, 5.06, 14103.452, 3.4, 177.961, 8.11, 
  10.1, 17.9, "", 2.2, 75.88, 0.765}, {"BRA", "South America", "Brazil", 
  "2020-11-06", 5.631181*^6, 41156., 16360.429, 162015., 909., 362.571, 
  26492.269, 193.621, 76.969, 762.21, 4.276, 1.706, 1.07, "", "", "", "", "", 
  "", "", "", "", "", "", "", "", "", "", "", "", "", "", "", "", "", "", "", 
  "", "", 57.87, 2.12559409*^8, 25.04, 33.5, 8.552, 5.06, 14103.452, 3.4, 
  177.961, 8.11, 10.1, 17.9, "", 2.2, 75.88, 0.765}, 
 {"BRA", "South America", "Brazil", "2020-11-07", 5.653561*^6, 22380., 
  16850.857, 162269., 254., 340.714, 26597.557, 105.288, 79.276, 763.405, 
  1.195, 1.603, 1.09, "", "", "", "", "", "", "", "", "", "", "", "", "", "", 
  "", "", "", "", "", "", "", "", "", "", "", "", 57.87, 2.12559409*^8, 
  25.04, 33.5, 8.552, 5.06, 14103.452, 3.4, 177.961, 8.11, 10.1, 17.9, "", 
  2.2, 75.88, 0.765}, {"BRA", "South America", "Brazil", "2020-11-08", 
  5.664115*^6, 10554., 16915.714, 162397., 128., 331.857, 26647.209, 49.652, 
  79.581, 764.008, 0.602, 1.561, 1.1, "", "", "", "", "", "", "", "", "", "", 
  "", "", "", "", "", "", "", "", "", "", "", "", "", "", "", "", 57.87, 
  2.12559409*^8, 25.04, 33.5, 8.552, 5.06, 14103.452, 3.4, 177.961, 8.11, 
  10.1, 17.9, "", 2.2, 75.88, 0.765}, {"BRA", "South America", "Brazil", 
  "2020-11-09", 5.675032*^6, 10917., 17260.857, 162628., 231., 339.286, 
  26698.569, 51.36, 81.205, 765.094, 1.087, 1.596, 1.13, "", "", "", "", "", 
  "", "", "", "", "", "", "", "", "", "", "", "", "", "", "", "", "", "", "", 
  "", "", 57.87, 2.12559409*^8, 25.04, 33.5, 8.552, 5.06, 14103.452, 3.4, 
  177.961, 8.11, 10.1, 17.9, "", 2.2, 75.88, 0.765}, 
 {"BRA", "South America", "Brazil", "2020-11-10", 5.699005*^6, 23973., 
  18993.714, 162802., 174., 329.429, 26811.351, 112.783, 89.357, 765.913, 
  0.819, 1.55, 1.15, "", "", "", "", "", "", "", "", "", "", "", "", "", "", 
  "", "", "", "", "", "", "", "", "", "", "", "", 54.17, 2.12559409*^8, 
  25.04, 33.5, 8.552, 5.06, 14103.452, 3.4, 177.961, 8.11, 10.1, 17.9, "", 
  2.2, 75.88, 0.765}, {"BRA", "South America", "Brazil", "2020-11-11", 
  5.74766*^6, 48655., 22519.286, 163368., 566., 323.143, 27040.252, 228.901, 
  105.943, 768.576, 2.663, 1.52, 1.17, "", "", "", "", "", "", "", "", "", 
  "", "", "", "", "", "", "", "", "", "", "", "", "", "", "", "", "", 54.17, 
  2.12559409*^8, 25.04, 33.5, 8.552, 5.06, 14103.452, 3.4, 177.961, 8.11, 
  10.1, 17.9, "", 2.2, 75.88, 0.765}, {"BRA", "South America", "Brazil", 
  "2020-11-12", 5.781582*^6, 33922., 27365.286, 164281., 913., 453.571, 
  27199.84, 159.588, 128.742, 772.871, 4.295, 2.134, 1.17, "", "", "", "", 
  "", "", "", "", "", "", "", "", "", "", "", "", "", "", "", "", "", "", "", 
  "", "", "", 54.17, 2.12559409*^8, 25.04, 33.5, 8.552, 5.06, 14103.452, 3.4, 
  177.961, 8.11, 10.1, 17.9, "", 2.2, 75.88, 0.765}, 
 {"BRA", "South America", "Brazil", "2020-11-13", 5.810652*^6, 29070., 
  25638.714, 164737., 456., 388.857, 27336.602, 136.762, 120.619, 775.016, 
  2.145, 1.829, 1.16, "", "", "", "", "", "", "", "", "", "", "", "", "", "", 
  "", "", "", "", "", "", "", "", "", "", "", "", 54.17, 2.12559409*^8, 
  25.04, 33.5, 8.552, 5.06, 14103.452, 3.4, 177.961, 8.11, 10.1, 17.9, "", 
  2.2, 75.88, 0.765}, {"BRA", "South America", "Brazil", "2020-11-14", 
  5.848959*^6, 38307., 27914., 165658., 921., 484.143, 27516.82, 180.218, 
  131.323, 779.349, 4.333, 2.278, 1.16, "", "", "", "", "", "", "", "", "", 
  "", "", "", "", "", "", "", "", "", "", "", "", "", "", "", "", "", 54.17, 
  2.12559409*^8, 25.04, 33.5, 8.552, 5.06, 14103.452, 3.4, 177.961, 8.11, 
  10.1, 17.9, "", 2.2, 75.88, 0.765}, {"BRA", "South America", "Brazil", 
  "2020-11-15", 5.863093*^6, 14134., 28425.429, 165798., 140., 485.857, 
  27583.314, 66.494, 133.729, 780.008, 0.659, 2.286, 1.16, "", "", "", "", 
  "", "", "", "", "", "", "", "", "", "", "", "", "", "", "", "", "", "", "", 
  "", "", "", 54.17, 2.12559409*^8, 25.04, 33.5, 8.552, 5.06, 14103.452, 3.4, 
  177.961, 8.11, 10.1, 17.9, "", 2.2, 75.88, 0.765}, 
 {"BRA", "South America", "Brazil", "2020-11-16", 5.876464*^6, 13371., 
  28776., 166014., 216., 483.714, 27646.219, 62.905, 135.379, 781.024, 1.016, 
  2.276, 1.15, "", "", "", "", "", "", "", "", "", "", "", "", "", "", "", 
  "", "", "", "", "", "", "", "", "", "", "", 54.17, 2.12559409*^8, 25.04, 
  33.5, 8.552, 5.06, 14103.452, 3.4, 177.961, 8.11, 10.1, 17.9, "", 2.2, 
  75.88, 0.765}, {"BRA", "South America", "Brazil", "2020-11-17", 
  5.911758*^6, 35294., 30393.286, 166699., 685., 556.714, 27812.262, 166.043, 
  142.987, 784.247, 3.223, 2.619, 1.15, "", "", "", "", "", "", "", "", "", 
  "", "", "", "", "", "", "", "", "", "", "", "", "", "", "", "", "", 54.17, 
  2.12559409*^8, 25.04, 33.5, 8.552, 5.06, 14103.452, 3.4, 177.961, 8.11, 
  10.1, 17.9, "", 2.2, 75.88, 0.765}, {"BRA", "South America", "Brazil", 
  "2020-11-18", 5.945849*^6, 34091., 28312.714, 167455., 756., 583.857, 
  27972.646, 160.383, 133.199, 787.803, 3.557, 2.747, 1.15, "", "", "", "", 
  "", "", "", "", "", "", "", "", "", "", "", "", "", "", "", "", "", "", "", 
  "", "", "", 54.17, 2.12559409*^8, 25.04, 33.5, 8.552, 5.06, 14103.452, 3.4, 
  177.961, 8.11, 10.1, 17.9, "", 2.2, 75.88, 0.765}, 
 {"BRA", "South America", "Brazil", "2020-11-19", 5.981767*^6, 35918., 
  28597.857, 168061., 606., 540., 28141.624, 168.979, 134.541, 790.654, 
  2.851, 2.54, 1.15, "", "", "", "", "", "", "", "", "", "", "", "", "", "", 
  "", "", "", "", "", "", "", "", "", "", "", "", 54.17, 2.12559409*^8, 
  25.04, 33.5, 8.552, 5.06, 14103.452, 3.4, 177.961, 8.11, 10.1, 17.9, "", 
  2.2, 75.88, 0.765}, {"BRA", "South America", "Brazil", "2020-11-20", 
  6.020164*^6, 38397., 29930.286, 168613., 552., 553.714, 28322.265, 180.641, 
  140.809, 793.251, 2.597, 2.605, 1.15, "", "", "", "", "", "", "", "", "", 
  "", "", "", "", "", "", "", "", "", "", "", "", "", "", "", "", "", 54.17, 
  2.12559409*^8, 25.04, 33.5, 8.552, 5.06, 14103.452, 3.4, 177.961, 8.11, 
  10.1, 17.9, "", 2.2, 75.88, 0.765}, {"BRA", "South America", "Brazil", 
  "2020-11-21", 6.052786*^6, 32622., 29118.143, 168989., 376., 475.857, 
  28475.738, 153.472, 136.988, 795.02, 1.769, 2.239, 1.14, "", "", "", "", 
  "", "", "", "", "", "", "", "", "", "", "", "", "", "", "", "", "", "", "", 
  "", "", "", 54.17, 2.12559409*^8, 25.04, 33.5, 8.552, 5.06, 14103.452, 3.4, 
  177.961, 8.11, 10.1, 17.9, "", 2.2, 75.88, 0.765}, 
 {"BRA", "South America", "Brazil", "2020-11-22", 6.071401*^6, 18615., 
  29758.286, 169183., 194., 483.571, 28563.313, 87.576, 140., 795.933, 0.913, 
  2.275, 1.14, "", "", "", "", "", "", "", "", "", "", "", "", "", "", "", 
  "", "", "", "", "", "", "", "", "", "", "", 54.17, 2.12559409*^8, 25.04, 
  33.5, 8.552, 5.06, 14103.452, 3.4, 177.961, 8.11, 10.1, 17.9, "", 2.2, 
  75.88, 0.765}, {"BRA", "South America", "Brazil", "2020-11-23", 
  6.087608*^6, 16207., 30163.429, 169485., 302., 495.857, 28639.56, 76.247, 
  141.906, 797.354, 1.421, 2.333, 1.14, "", "", "", "", "", "", "", "", "", 
  "", "", "", "", "", "", "", "", "", "", "", "", "", "", "", "", "", 54.17, 
  2.12559409*^8, 25.04, 33.5, 8.552, 5.06, 14103.452, 3.4, 177.961, 8.11, 
  10.1, 17.9, "", 2.2, 75.88, 0.765}, {"BRA", "South America", "Brazil", 
  "2020-11-24", 6.118708*^6, 31100., 29564.286, 170115., 630., 488., 
  28785.872, 146.312, 139.087, 800.317, 2.964, 2.296, 1.14, "", "", "", "", 
  "", "", "", "", "", "", "", "", "", "", "", "", "", "", "", "", "", "", "", 
  "", "", "", 54.17, 2.12559409*^8, 25.04, 33.5, 8.552, 5.06, 14103.452, 3.4, 
  177.961, 8.11, 10.1, 17.9, "", 2.2, 75.88, 0.765}, 
 {"BRA", "South America", "Brazil", "2020-11-25", 6.166606*^6, 47898., 
  31536.714, 170769., 654., 473.429, 29011.212, 225.339, 148.367, 803.394, 
  3.077, 2.227, 1.15, "", "", "", "", "", "", "", "", "", "", "", "", "", "", 
  "", "", "", "", "", "", "", "", "", "", "", "", 57.87, 2.12559409*^8, 
  25.04, 33.5, 8.552, 5.06, 14103.452, 3.4, 177.961, 8.11, 10.1, 17.9, "", 
  2.2, 75.88, 0.765}, {"BRA", "South America", "Brazil", "2020-11-26", 
  6.20422*^6, 37614., 31779., 171460., 691., 485.571, 29188.169, 176.958, 
  149.506, 806.645, 3.251, 2.284, 1.15, "", "", "", "", "", "", "", "", "", 
  "", "", "", "", "", "", "", "", "", "", "", "", "", "", "", "", "", 57.87, 
  2.12559409*^8, 25.04, 33.5, 8.552, 5.06, 14103.452, 3.4, 177.961, 8.11, 
  10.1, 17.9, "", 2.2, 75.88, 0.765}, {"BRA", "South America", "Brazil", 
  "2020-11-27", 6.23835*^6, 34130., 31169.429, 171974., 514., 480.143, 
  29348.736, 160.567, 146.639, 809.063, 2.418, 2.259, 1.15, "", "", "", "", 
  "", "", "", "", "", "", "", "", "", "", "", "", "", "", "", "", "", "", "", 
  "", "", "", 57.87, 2.12559409*^8, 25.04, 33.5, 8.552, 5.06, 14103.452, 3.4, 
  177.961, 8.11, 10.1, 17.9, "", 2.2, 75.88, 0.765}, 
 {"BRA", "South America", "Brazil", "2020-11-28", 6.290272*^6, 51922., 
  33926.571, 172561., 587., 510.286, 29593.007, 244.271, 159.61, 811.825, 
  2.762, 2.401, 1.16, "", "", "", "", "", "", "", "", "", "", "", "", "", "", 
  "", "", "", "", "", "", "", "", "", "", "", "", 57.87, 2.12559409*^8, 
  25.04, 33.5, 8.552, 5.06, 14103.452, 3.4, 177.961, 8.11, 10.1, 17.9, "", 
  2.2, 75.88, 0.765}, {"BRA", "South America", "Brazil", "2020-11-29", 
  6.31474*^6, 24468., 34762.714, 172833., 272., 521.429, 29708.118, 115.111, 
  163.544, 813.104, 1.28, 2.453, 1.16, "", "", "", "", "", "", "", "", "", 
  "", "", "", "", "", "", "", "", "", "", "", "", "", "", "", "", "", 57.87, 
  2.12559409*^8, 25.04, 33.5, 8.552, 5.06, 14103.452, 3.4, 177.961, 8.11, 
  10.1, 17.9, "", 2.2, 75.88, 0.765}, {"BRA", "South America", "Brazil", 
  "2020-11-30", 6.335878*^6, 21138., 35467.143, 173120., 287., 519.286, 
  29807.563, 99.445, 166.858, 814.455, 1.35, 2.443, 1.15, "", "", "", "", "", 
  "", "", "", "", "", "", "", "", "", "", "", "", "", "", "", "", "", "", "", 
  "", "", 60.65, 2.12559409*^8, 25.04, 33.5, 8.552, 5.06, 14103.452, 3.4, 
  177.961, 8.11, 10.1, 17.9, "", 2.2, 75.88, 0.765}, 
 {"BRA", "South America", "Brazil", "2020-12-01", 6.386787*^6, 50909., 
  38297., 173817., 697., 528.857, 30047.068, 239.505, 180.171, 817.734, 
  3.279, 2.488, 1.15, "", "", "", "", "", "", "", "", "", "", "", "", "", "", 
  "", "", "", "", "", "", "", "", "", "", "", "", 60.65, 2.12559409*^8, 
  25.04, 33.5, 8.552, 5.06, 14103.452, 3.4, 177.961, 8.11, 10.1, 17.9, "", 
  2.2, 75.88, 0.765}, {"BRA", "South America", "Brazil", "2020-12-02", 
  6.43665*^6, 49863., 38577.714, 174515., 698., 535.143, 30281.652, 234.584, 
  181.491, 821.018, 3.284, 2.518, 1.14, "", "", "", "", "", "", "", "", "", 
  "", "", "", "", "", "", "", "", "", "", "", "", "", "", "", "", "", 60.65, 
  2.12559409*^8, 25.04, 33.5, 8.552, 5.06, 14103.452, 3.4, 177.961, 8.11, 
  10.1, 17.9, "", 2.2, 75.88, 0.765}, {"BRA", "South America", "Brazil", 
  "2020-12-03", 6.487084*^6, 50434., 40409.143, 175270., 755., 544.286, 
  30518.922, 237.27, 190.108, 824.569, 3.552, 2.561, 1.14, "", "", "", "", 
  "", "", "", "", "", "", "", "", "", "", "", "", "", "", "", "", "", "", "", 
  "", "", "", 63.43, 2.12559409*^8, 25.04, 33.5, 8.552, 5.06, 14103.452, 3.4, 
  177.961, 8.11, 10.1, 17.9, "", 2.2, 75.88, 0.765}, 
 {"BRA", "South America", "Brazil", "2020-12-04", 6.533968*^6, 46884., 
  42231.143, 175964., 694., 570., 30739.491, 220.569, 198.679, 827.834, 
  3.265, 2.682, 1.13, "", "", "", "", "", "", "", "", "", "", "", "", "", "", 
  "", "", "", "", "", "", "", "", "", "", "", "", 63.43, 2.12559409*^8, 
  25.04, 33.5, 8.552, 5.06, 14103.452, 3.4, 177.961, 8.11, 10.1, 17.9, "", 
  2.2, 75.88, 0.765}, {"BRA", "South America", "Brazil", "2020-12-05", 
  6.577177*^6, 43209., 40986.429, 176628., 664., 581., 30942.77, 203.28, 
  192.823, 830.958, 3.124, 2.733, 1.12, "", "", "", "", "", "", "", "", "", 
  "", "", "", "", "", "", "", "", "", "", "", "", "", "", "", "", "", 63.43, 
  2.12559409*^8, 25.04, 33.5, 8.552, 5.06, 14103.452, 3.4, 177.961, 8.11, 
  10.1, 17.9, "", 2.2, 75.88, 0.765}, {"BRA", "South America", "Brazil", 
  "2020-12-06", 6.60354*^6, 26363., 41257.143, 176941., 313., 586.857, 
  31066.797, 124.027, 194.097, 832.431, 1.473, 2.761, 1.12, "", "", "", "", 
  "", "", "", "", "", "", "", "", "", "", "", "", "", "", "", "", "", "", "", 
  "", "", "", 63.43, 2.12559409*^8, 25.04, 33.5, 8.552, 5.06, 14103.452, 3.4, 
  177.961, 8.11, 10.1, 17.9, "", 2.2, 75.88, 0.765}, 
 {"BRA", "South America", "Brazil", "2020-12-07", 6.623911*^6, 20371., 
  41147.571, 177317., 376., 599.571, 31162.634, 95.837, 193.582, 834.2, 
  1.769, 2.821, 1.11, "", "", "", "", "", "", "", "", "", "", "", "", "", "", 
  "", "", "", "", "", "", "", "", "", "", "", "", 63.43, 2.12559409*^8, 
  25.04, 33.5, 8.552, 5.06, 14103.452, 3.4, 177.961, 8.11, 10.1, 17.9, "", 
  2.2, 75.88, 0.765}, {"BRA", "South America", "Brazil", "2020-12-08", 
  6.674999*^6, 51088., 41173.143, 178159., 842., 620.286, 31402.981, 240.347, 
  193.702, 838.161, 3.961, 2.918, 1.11, "", "", "", "", "", "", "", "", "", 
  "", "", "", "", "", "", "", "", "", "", "", "", "", "", "", "", "", 63.43, 
  2.12559409*^8, 25.04, 33.5, 8.552, 5.06, 14103.452, 3.4, 177.961, 8.11, 
  10.1, 17.9, "", 2.2, 75.88, 0.765}, {"BRA", "South America", "Brazil", 
  "2020-12-09", 6.728452*^6, 53453., 41686., 178995., 836., 640., 31654.454, 
  251.473, 196.115, 842.094, 3.933, 3.011, 1.1, "", "", "", "", "", "", "", 
  "", "", "", "", "", "", "", "", "", "", "", "", "", "", "", "", "", "", "", 
  60.65, 2.12559409*^8, 25.04, 33.5, 8.552, 5.06, 14103.452, 3.4, 177.961, 
  8.11, 10.1, 17.9, "", 2.2, 75.88, 0.765}, {"BRA", "South America", 
  "Brazil", "2020-12-10", 6.781799*^6, 53347., 42102.143, 179765., 770., 
  642.143, 31905.428, 250.975, 198.072, 845.717, 3.623, 3.021, 1.09, "", "", 
  "", "", "", "", "", "", "", "", "", "", "", "", "", "", "", "", "", "", "", 
  "", "", "", "", "", 60.65, 2.12559409*^8, 25.04, 33.5, 8.552, 5.06, 
  14103.452, 3.4, 177.961, 8.11, 10.1, 17.9, "", 2.2, 75.88, 0.765}, 
 {"BRA", "South America", "Brazil", "2020-12-11", 6.836227*^6, 54428., 
  43179.857, 180437., 672., 639., 32161.489, 256.06, 203.143, 848.878, 3.161, 
  3.006, 1.09, "", "", "", "", "", "", "", "", "", "", "", "", "", "", "", 
  "", "", "", "", "", "", "", "", "", "", "", 64.35, 2.12559409*^8, 25.04, 
  33.5, 8.552, 5.06, 14103.452, 3.4, 177.961, 8.11, 10.1, 17.9, "", 2.2, 
  75.88, 0.765}, {"BRA", "South America", "Brazil", "2020-12-12", 
  6.880127*^6, 43900., 43278.571, 181123., 686., 642.143, 32368.019, 206.53, 
  203.607, 852.105, 3.227, 3.021, 1.09, "", "", "", "", "", "", "", "", "", 
  "", "", "", "", "", "", "", "", "", "", "", "", "", "", "", "", "", 64.35, 
  2.12559409*^8, 25.04, 33.5, 8.552, 5.06, 14103.452, 3.4, 177.961, 8.11, 
  10.1, 17.9, "", 2.2, 75.88, 0.765}, {"BRA", "South America", "Brazil", 
  "2020-12-13", 6.901952*^6, 21825., 42630.286, 181402., 279., 637.286, 
  32470.696, 102.677, 200.557, 853.418, 1.313, 2.998, 1.08, "", "", "", "", 
  "", "", "", "", "", "", "", "", "", "", "", "", "", "", "", "", "", "", "", 
  "", "", "", 64.35, 2.12559409*^8, 25.04, 33.5, 8.552, 5.06, 14103.452, 3.4, 
  177.961, 8.11, 10.1, 17.9, "", 2.2, 75.88, 0.765}, 
 {"BRA", "South America", "Brazil", "2020-12-14", 6.927145*^6, 25193., 
  43319.143, 181835., 433., 645.429, 32589.218, 118.522, 203.798, 855.455, 
  2.037, 3.036, 1.08, "", "", "", "", "", "", "", "", "", "", "", "", "", "", 
  "", "", "", "", "", "", "", "", "", "", "", "", 64.35, 2.12559409*^8, 
  25.04, 33.5, 8.552, 5.06, 14103.452, 3.4, 177.961, 8.11, 10.1, 17.9, "", 
  2.2, 75.88, 0.765}, {"BRA", "South America", "Brazil", "2020-12-15", 
  6.970034*^6, 42889., 42147.857, 182799., 964., 662.857, 32790.993, 201.774, 
  198.287, 859.99, 4.535, 3.118, 1.07, "", "", "", "", "", "", "", "", "", 
  "", "", "", "", "", "", "", "", "", "", "", "", "", "", "", "", "", 67.13, 
  2.12559409*^8, 25.04, 33.5, 8.552, 5.06, 14103.452, 3.4, 177.961, 8.11, 
  10.1, 17.9, "", 2.2, 75.88, 0.765}, {"BRA", "South America", "Brazil", 
  "2020-12-16", 7.040608*^6, 70574., 44593.714, 183735., 936., 677.143, 
  33123.013, 332.02, 209.794, 864.394, 4.403, 3.186, 1.07, "", "", "", "", 
  "", "", "", "", "", "", "", "", "", "", "", "", "", "", "", "", "", "", "", 
  "", "", "", 64.35, 2.12559409*^8, 25.04, 33.5, 8.552, 5.06, 14103.452, 3.4, 
  177.961, 8.11, 10.1, 17.9, "", 2.2, 75.88, 0.765}, 
 {"BRA", "South America", "Brazil", "2020-12-17", 7.110434*^6, 69826., 
  46947.857, 184827., 1092., 723.143, 33451.514, 328.501, 220.869, 869.531, 
  5.137, 3.402, 1.07, "", "", "", "", "", "", "", "", "", "", "", "", "", "", 
  "", "", "", "", "", "", "", "", "", "", "", "", 64.35, 2.12559409*^8, 
  25.04, 33.5, 8.552, 5.06, 14103.452, 3.4, 177.961, 8.11, 10.1, 17.9, "", 
  2.2, 75.88, 0.765}, {"BRA", "South America", "Brazil", "2020-12-18", 
  7.162978*^6, 52544., 46678.714, 185650., 823., 744.714, 33698.711, 247.197, 
  219.603, 873.403, 3.872, 3.504, 1.05, "", "", "", "", "", "", "", "", "", 
  "", "", "", "", "", "", "", "", "", "", "", "", "", "", "", "", "", 64.35, 
  2.12559409*^8, 25.04, 33.5, 8.552, 5.06, 14103.452, 3.4, 177.961, 8.11, 
  10.1, 17.9, "", 2.2, 75.88, 0.765}, {"BRA", "South America", "Brazil", 
  "2020-12-19", 7.213155*^6, 50177., 47575.429, 186356., 706., 747.571, 
  33934.772, 236.061, 223.822, 876.724, 3.321, 3.517, 1.04, "", "", "", "", 
  "", "", "", "", "", "", "", "", "", "", "", "", "", "", "", "", "", "", "", 
  "", "", "", 64.35, 2.12559409*^8, 25.04, 33.5, 8.552, 5.06, 14103.452, 3.4, 
  177.961, 8.11, 10.1, 17.9, "", 2.2, 75.88, 0.765}, 
 {"BRA", "South America", "Brazil", "2020-12-20", 7.2386*^6, 25445., 
  48092.571, 186764., 408., 766., 34054.479, 119.708, 226.255, 878.644, 
  1.919, 3.604, 1.03, "", "", "", "", "", "", "", "", "", "", "", "", "", "", 
  "", "", "", "", "", "", "", "", "", "", "", "", 64.35, 2.12559409*^8, 
  25.04, 33.5, 8.552, 5.06, 14103.452, 3.4, 177.961, 8.11, 10.1, 17.9, "", 
  2.2, 75.88, 0.765}, {"BRA", "South America", "Brazil", "2020-12-21", 
  7.263619*^6, 25019., 48067.714, 187291., 527., 779.429, 34172.183, 117.704, 
  226.138, 881.123, 2.479, 3.667, 1.01, "", "", "", "", "", "", "", "", "", 
  "", "", "", "", "", "", "", "", "", "", "", "", "", "", "", "", "", 64.35, 
  2.12559409*^8, 25.04, 33.5, 8.552, 5.06, 14103.452, 3.4, 177.961, 8.11, 
  10.1, 17.9, "", 2.2, 75.88, 0.765}, {"BRA", "South America", "Brazil", 
  "2020-12-22", 7.318821*^6, 55202., 49826.714, 188259., 968., 780., 
  34431.884, 259.702, 234.413, 885.677, 4.554, 3.67, 1., "", "", "", "", "", 
  "", "", "", "", "", "", "", "", "", "", "", "", "", "", "", "", "", "", "", 
  "", "", 64.35, 2.12559409*^8, 25.04, 33.5, 8.552, 5.06, 14103.452, 3.4, 
  177.961, 8.11, 10.1, 17.9, "", 2.2, 75.88, 0.765}, 
 {"BRA", "South America", "Brazil", "2020-12-23", 7.365517*^6, 46696., 
  46415.571, 189220., 961., 783.571, 34651.569, 219.684, 218.365, 890.198, 
  4.521, 3.686, 0.98, "", "", "", "", "", "", "", "", "", "", "", "", "", "", 
  "", "", "", "", "", "", "", "", "", "", "", "", 64.35, 2.12559409*^8, 
  25.04, 33.5, 8.552, 5.06, 14103.452, 3.4, 177.961, 8.11, 10.1, 17.9, "", 
  2.2, 75.88, 0.765}, {"BRA", "South America", "Brazil", "2020-12-24", 
  7.423945*^6, 58428., 44787.286, 189982., 762., 736.429, 34926.447, 274.878, 
  210.705, 893.783, 3.585, 3.465, 0.98, "", "", "", "", "", "", "", "", "", 
  "", "", "", "", "", "", "", "", "", "", "", "", "", "", "", "", "", 64.35, 
  2.12559409*^8, 25.04, 33.5, 8.552, 5.06, 14103.452, 3.4, 177.961, 8.11, 
  10.1, 17.9, "", 2.2, 75.88, 0.765}, {"BRA", "South America", "Brazil", 
  "2020-12-25", 7.44856*^6, 24615., 40797.429, 190488., 506., 691.143, 
  35042.25, 115.803, 191.934, 896.164, 2.381, 3.252, 0.97, "", "", "", "", 
  "", "", "", "", "", "", "", "", "", "", "", "", "", "", "", "", "", "", "", 
  "", "", "", 64.35, 2.12559409*^8, 25.04, 33.5, 8.552, 5.06, 14103.452, 3.4, 
  177.961, 8.11, 10.1, 17.9, "", 2.2, 75.88, 0.765}, 
 {"BRA", "South America", "Brazil", "2020-12-26", 7.465806*^6, 17246., 
  36093., 190795., 307., 634.143, 35123.385, 81.135, 169.802, 897.608, 1.444, 
  2.983, 0.97, "", "", "", "", "", "", "", "", "", "", "", "", "", "", "", 
  "", "", "", "", "", "", "", "", "", "", "", 64.35, 2.12559409*^8, 25.04, 
  33.5, 8.552, 5.06, 14103.452, 3.4, 177.961, 8.11, 10.1, 17.9, "", 2.2, 
  75.88, 0.765}, {"BRA", "South America", "Brazil", "2020-12-27", 
  7.484285*^6, 18479., 35097.857, 191139., 344., 625., 35210.321, 86.936, 
  165.12, 899.226, 1.618, 2.94, 0.98, "", "", "", "", "", "", "", "", "", "", 
  "", "", "", "", "", "", "", "", "", "", "", "", "", "", "", "", 64.35, 
  2.12559409*^8, 25.04, 33.5, 8.552, 5.06, 14103.452, 3.4, 177.961, 8.11, 
  10.1, 17.9, "", 2.2, 75.88, 0.765}, {"BRA", "South America", "Brazil", 
  "2020-12-28", 7.504833*^6, 20548., 34459.143, 191570., 431., 611.286, 
  35306.99, 96.669, 162.115, 901.254, 2.028, 2.876, 1., "", "", "", "", "", 
  "", "", "", "", "", "", "", "", "", "", "", "", "", "", "", "", "", "", "", 
  "", "", 64.35, 2.12559409*^8, 25.04, 33.5, 8.552, 5.06, 14103.452, 3.4, 
  177.961, 8.11, 10.1, 17.9, "", 2.2, 75.88, 0.765}, 
 {"BRA", "South America", "Brazil", "2020-12-29", 7.563551*^6, 58718., 
  34961.429, 192681., 1111., 631.714, 35583.233, 276.243, 164.478, 906.481, 
  5.227, 2.972, 1.01, "", "", "", "", "", "", "", "", "", "", "", "", "", "", 
  "", "", "", "", "", "", "", "", "", "", "", "", 64.35, 2.12559409*^8, 
  25.04, 33.5, 8.552, 5.06, 14103.452, 3.4, 177.961, 8.11, 10.1, 17.9, "", 
  2.2, 75.88, 0.765}, {"BRA", "South America", "Brazil", "2020-12-30", 
  7.6192*^6, 55649., 36240.429, 193875., 1194., 665., 35845.038, 261.804, 
  170.496, 912.098, 5.617, 3.129, 1.02, "", "", "", "", "", "", "", "", "", 
  "", "", "", "", "", "", "", "", "", "", "", "", "", "", "", "", "", 64.35, 
  2.12559409*^8, 25.04, 33.5, 8.552, 5.06, 14103.452, 3.4, 177.961, 8.11, 
  10.1, 17.9, "", 2.2, 75.88, 0.765}, {"BRA", "South America", "Brazil", 
  "2020-12-31", 7.675973*^6, 56773., 36004., 194949., 1074., 709.571, 
  36112.13, 267.092, 169.383, 917.151, 5.053, 3.338, 1.02, "", "", "", "", 
  "", "", "", "", "", "", "", "", "", "", "", "", "", "", "", "", "", "", "", 
  "", "", "", 64.35, 2.12559409*^8, 25.04, 33.5, 8.552, 5.06, 14103.452, 3.4, 
  177.961, 8.11, 10.1, 17.9, "", 2.2, 75.88, 0.765}, 
 {"BRA", "South America", "Brazil", "2021-01-01", 7.700578*^6, 24605., 
  36002.571, 195411., 462., 703.286, 36227.886, 115.756, 169.377, 919.324, 
  2.174, 3.309, 1.02, "", "", "", "", "", "", "", "", "", "", "", "", "", "", 
  "", "", "", "", "", "", "", "", "", "", "", "", 64.35, 2.12559409*^8, 
  25.04, 33.5, 8.552, 5.06, 14103.452, 3.4, 177.961, 8.11, 10.1, 17.9, "", 
  2.2, 75.88, 0.765}, {"BRA", "South America", "Brazil", "2021-01-02", 
  7.716405*^6, 15827., 35799.857, 195725., 314., 704.286, 36302.345, 74.459, 
  168.423, 920.801, 1.477, 3.313, 1.03, "", "", "", "", "", "", "", "", "", 
  "", "", "", "", "", "", "", "", "", "", "", "", "", "", "", "", "", 64.35, 
  2.12559409*^8, 25.04, 33.5, 8.552, 5.06, 14103.452, 3.4, 177.961, 8.11, 
  10.1, 17.9, "", 2.2, 75.88, 0.765}, {"BRA", "South America", "Brazil", 
  "2021-01-03", 7.733746*^6, 17341., 35637.286, 196018., 293., 697., 
  36383.927, 81.582, 167.658, 922.18, 1.378, 3.279, 1.05, "", "", "", "", "", 
  "", "", "", "", "", "", "", "", "", "", "", "", "", "", "", "", "", "", "", 
  "", "", 64.35, 2.12559409*^8, 25.04, 33.5, 8.552, 5.06, 14103.452, 3.4, 
  177.961, 8.11, 10.1, 17.9, "", 2.2, 75.88, 0.765}, 
 {"BRA", "South America", "Brazil", "2021-01-04", 7.753752*^6, 20006., 
  35559.857, 196561., 543., 713., 36478.046, 94.12, 167.294, 924.734, 2.555, 
  3.354, 1.08, "", "", "", "", "", "", "", "", "", "", "", "", "", "", "", 
  "", "", "", "", "", "", "", "", "", "", "", 64.35, 2.12559409*^8, 25.04, 
  33.5, 8.552, 5.06, 14103.452, 3.4, 177.961, 8.11, 10.1, 17.9, "", 2.2, 
  75.88, 0.765}, {"BRA", "South America", "Brazil", "2021-01-05", 7.8104*^6, 
  56648., 35264.143, 197732., 1171., 721.571, 36744.551, 266.504, 165.903, 
  930.243, 5.509, 3.395, 1.11, "", "", "", "", "", "", "", "", "", "", "", 
  "", "", "", "", "", "", "", "", "", "", "", "", "", "", "", 64.35, 
  2.12559409*^8, 25.04, 33.5, 8.552, 5.06, 14103.452, 3.4, 177.961, 8.11, 
  10.1, 17.9, "", 2.2, 75.88, 0.765}, {"BRA", "South America", "Brazil", 
  "2021-01-06", 7.87383*^6, 63430., 36375.714, 198974., 1242., 728.429, 
  37042.961, 298.411, 171.132, 936.087, 5.843, 3.427, 1.13, "", "", "", "", 
  "", "", "", "", "", "", "", "", "", "", "", "", "", "", "", "", "", "", "", 
  "", "", "", 64.35, 2.12559409*^8, 25.04, 33.5, 8.552, 5.06, 14103.452, 3.4, 
  177.961, 8.11, 10.1, 17.9, "", 2.2, 75.88, 0.765}, 
 {"BRA", "South America", "Brazil", "2021-01-07", 7.961673*^6, 87843., 
  40814.286, 200498., 1524., 792.714, 37456.225, 413.263, 192.014, 943.256, 
  7.17, 3.729, 1.14, "", "", "", "", "", "", "", "", "", "", "", "", "", "", 
  "", "", "", "", "", "", "", "", "", "", "", "", 61.57, 2.12559409*^8, 
  25.04, 33.5, 8.552, 5.06, 14103.452, 3.4, 177.961, 8.11, 10.1, 17.9, "", 
  2.2, 75.88, 0.765}, {"BRA", "South America", "Brazil", "2021-01-08", 
  8.013708*^6, 52035., 44732.857, 201460., 962., 864.143, 37701.027, 244.802, 
  210.449, 947.782, 4.526, 4.065, 1.13, "", "", "", "", "", "", "", "", "", 
  "", "", "", "", "", "", "", "", "", "", "", "", "", "", "", "", "", 61.57, 
  2.12559409*^8, 25.04, 33.5, 8.552, 5.06, 14103.452, 3.4, 177.961, 8.11, 
  10.1, 17.9, "", 2.2, 75.88, 0.765}, {"BRA", "South America", "Brazil", 
  "2021-01-09", 8.075998*^6, 62290., 51370.429, 202631., 1171., 986.571, 
  37994.074, 293.047, 241.676, 953.291, 5.509, 4.641, 1.13, "", "", "", "", 
  "", "", "", "", "", "", "", "", "", "", "", "", "", "", "", "", "", "", "", 
  "", "", "", 61.57, 2.12559409*^8, 25.04, 33.5, 8.552, 5.06, 14103.452, 3.4, 
  177.961, 8.11, 10.1, 17.9, "", 2.2, 75.88, 0.765}, 
 {"BRA", "South America", "Brazil", "2021-01-10", 8.10579*^6, 29792., 
  53149.143, 203100., 469., 1011.714, 38134.233, 140.158, 250.044, 955.498, 
  2.206, 4.76, 1.12, "", "", "", "", "", "", "", "", "", "", "", "", "", "", 
  "", "", "", "", "", "", "", "", "", "", "", "", 61.57, 2.12559409*^8, 
  25.04, 33.5, 8.552, 5.06, 14103.452, 3.4, 177.961, 8.11, 10.1, 17.9, "", 
  2.2, 75.88, 0.765}, {"BRA", "South America", "Brazil", "2021-01-11", 
  8.131612*^6, 25822., 53980., 203580., 480., 1002.714, 38255.714, 121.481, 
  253.953, 957.756, 2.258, 4.717, 1.11, "", "", "", "", "", "", "", "", "", 
  "", "", "", "", "", "", "", "", "", "", "", "", "", "", "", "", "", 61.57, 
  2.12559409*^8, 25.04, 33.5, 8.552, 5.06, 14103.452, 3.4, 177.961, 8.11, 
  10.1, 17.9, "", 2.2, 75.88, 0.765}, {"BRA", "South America", "Brazil", 
  "2021-01-12", 8.195637*^6, 64025., 55033.857, 204690., 1110., 994., 
  38556.924, 301.21, 258.91, 962.978, 5.222, 4.676, 1.1, "", "", "", "", "", 
  "", "", "", "", "", "", "", "", "", "", "", "", "", "", "", "", "", "", "", 
  "", "", 61.57, 2.12559409*^8, 25.04, 33.5, 8.552, 5.06, 14103.452, 3.4, 
  177.961, 8.11, 10.1, 17.9, "", 2.2, 75.88, 0.765}, 
 {"BRA", "South America", "Brazil", "2021-01-13", 8.256536*^6, 60899., 
  54672.286, 205964., 1274., 998.571, 38843.428, 286.503, 257.209, 968.971, 
  5.994, 4.698, 1.1, "", "", "", "", "", "", "", "", "", "", "", "", "", "", 
  "", "", "", "", "", "", "", "", "", "", "", "", 64.35, 2.12559409*^8, 
  25.04, 33.5, 8.552, 5.06, 14103.452, 3.4, 177.961, 8.11, 10.1, 17.9, "", 
  2.2, 75.88, 0.765}, {"BRA", "South America", "Brazil", "2021-01-14", 
  8.324294*^6, 67758., 51803., 207095., 1131., 942.429, 39162.2, 318.772, 
  243.711, 974.292, 5.321, 4.434, 1.09, "", "", "", "", "", "", "", "", "", 
  "", "", "", "", "", "", "", "", "", "", "", "", "", "", "", "", "", 72.69, 
  2.12559409*^8, 25.04, 33.5, 8.552, 5.06, 14103.452, 3.4, 177.961, 8.11, 
  10.1, 17.9, "", 2.2, 75.88, 0.765}, {"BRA", "South America", "Brazil", 
  "2021-01-15", 8.393492*^6, 69198., 54254.857, 208246., 1151., 969.429, 
  39487.746, 325.547, 255.246, 979.707, 5.415, 4.561, 1.09, "", "", "", "", 
  "", "", "", "", "", "", "", "", "", "", "", "", "", "", "", "", "", "", "", 
  "", "", "", 72.69, 2.12559409*^8, 25.04, 33.5, 8.552, 5.06, 14103.452, 3.4, 
  177.961, 8.11, 10.1, 17.9, "", 2.2, 75.88, 0.765}, 
 {"BRA", "South America", "Brazil", "2021-01-16", 8.455059*^6, 61567., 
  54151.571, 209296., 1050., 952.143, 39777.392, 289.646, 254.76, 984.647, 
  4.94, 4.479, 1.08, "", "", "", "", "", "", "", "", "", "", "", "", "", "", 
  "", "", "", 0., 0., "", "", "", 0., 0., "", "", 72.69, 2.12559409*^8, 
  25.04, 33.5, 8.552, 5.06, 14103.452, 3.4, 177.961, 8.11, 10.1, 17.9, "", 
  2.2, 75.88, 0.765}, {"BRA", "South America", "Brazil", "2021-01-17", 
  8.488099*^6, 33040., 54615.571, 209847., 551., 963.857, 39932.831, 155.439, 
  256.943, 987.239, 2.592, 4.535, 1.07, "", "", "", "", "", "", "", "", "", 
  "", "", "", "", "", "", "", "", 112., 112., "", 112., 112., 0., 0., "", 1., 
  72.69, 2.12559409*^8, 25.04, 33.5, 8.552, 5.06, 14103.452, 3.4, 177.961, 
  8.11, 10.1, 17.9, "", 2.2, 75.88, 0.765}, {"BRA", "South America", 
  "Brazil", "2021-01-18", 8.51177*^6, 23671., 54308.286, 210299., 452., 
  959.857, 40044.193, 111.362, 255.497, 989.366, 2.126, 4.516, 1.05, "", "", 
  "", "", "", "", "", "", "", "", "", "", "", "", "", "", "", 1109., 1109., 
  "", 997., 554., 0., 0., "", 3., 72.69, 2.12559409*^8, 25.04, 33.5, 8.552, 
  5.06, 14103.452, 3.4, 177.961, 8.11, 10.1, 17.9, "", 2.2, 75.88, 0.765}, 
 {"BRA", "South America", "Brazil", "2021-01-19", 8.573864*^6, 62094., 
  54032.429, 211491., 1192., 971.571, 40336.318, 292.125, 254.199, 994.974, 
  5.608, 4.571, 1.04, "", "", "", "", "", "", "", "", "", "", "", "", "", "", 
  "", "", "", 11470., 11470., "", 10361., 3823., 0.01, 0.01, "", 18., 72.69, 
  2.12559409*^8, 25.04, 33.5, 8.552, 5.06, 14103.452, 3.4, 177.961, 8.11, 
  10.1, 17.9, "", 2.2, 75.88, 0.765}, {"BRA", "South America", "Brazil", 
  "2021-01-20", 8.638249*^6, 64385., 54530.429, 212831., 1340., 981., 
  40639.222, 302.904, 256.542, 1001.278, 6.304, 4.615, 1.04, "", "", "", "", 
  "", "", "", "", "", "", "", "", "", "", "", "", "", 28543., 28543., "", 
  17073., 7136., 0.01, 0.01, "", 34., 72.69, 2.12559409*^8, 25.04, 33.5, 
  8.552, 5.06, 14103.452, 3.4, 177.961, 8.11, 10.1, 17.9, "", 2.2, 75.88, 
  0.765}, {"BRA", "South America", "Brazil", "2021-01-21", 8.697368*^6, 
  59119., 53296.286, 214147., 1316., 1007.429, 40917.351, 278.129, 250.736, 
  1007.469, 6.191, 4.74, 1.03, "", "", "", "", "", "", "", "", "", "", "", 
  "", "", "", "", "", "", 136519., 136519., "", 107976., 27304., 0.06, 0.06, 
  "", 128., 72.69, 2.12559409*^8, 25.04, 33.5, 8.552, 5.06, 14103.452, 3.4, 
  177.961, 8.11, 10.1, 17.9, "", 2.2, 75.88, 0.765}, 
 {"BRA", "South America", "Brazil", "2021-01-22", 8.75392*^6, 56552., 
  51489.714, 215243., 1096., 999.571, 41183.404, 266.053, 242.237, 1012.625, 
  5.156, 4.703, 1.03, "", "", "", "", "", "", "", "", "", "", "", "", "", "", 
  "", "", "", 245877., 245877., "", 109358., 40980., 0.12, 0.12, "", 193., 
  72.69, 2.12559409*^8, 25.04, 33.5, 8.552, 5.06, 14103.452, 3.4, 177.961, 
  8.11, 10.1, 17.9, "", 2.2, 75.88, 0.765}, {"BRA", "South America", 
  "Brazil", "2021-01-23", 8.816254*^6, 62334., 51599.286, 216445., 1202., 
  1021.286, 41476.658, 293.254, 242.752, 1018.28, 5.655, 4.805, 1.03, "", "", 
  "", "", "", "", "", "", "", "", "", "", "", "", "", "", "", 537774., 
  537774., "", 291897., 76825., 0.25, 0.25, "", 361., 72.69, 2.12559409*^8, 
  25.04, 33.5, 8.552, 5.06, 14103.452, 3.4, 177.961, 8.11, 10.1, 17.9, "", 
  2.2, 75.88, 0.765}, {"BRA", "South America", "Brazil", "2021-01-24", 
  8.844577*^6, 28323., 50925.429, 217037., 592., 1027.143, 41609.906, 
  133.247, 239.582, 1021.065, 2.785, 4.832, 1.02, "", "", "", "", "", "", "", 
  "", "", "", "", "", "", "", "", "", "", 604722., 604722., "", 66948., 
  86373., 0.28, 0.28, "", 406., 72.69, 2.12559409*^8, 25.04, 33.5, 8.552, 
  5.06, 14103.452, 3.4, 177.961, 8.11, 10.1, 17.9, "", 2.2, 75.88, 0.765}, 
 {"BRA", "South America", "Brazil", "2021-01-25", 8.871393*^6, 26816., 
  51374.714, 217664., 627., 1052.143, 41736.064, 126.158, 241.696, 1024.015, 
  2.95, 4.95, 1.02, "", "", "", "", "", "", "", "", "", "", "", "", "", "", 
  "", "", "", 700608., 700608., "", 95886., 99928., 0.33, 0.33, "", 470., 
  72.69, 2.12559409*^8, 25.04, 33.5, 8.552, 5.06, 14103.452, 3.4, 177.961, 
  8.11, 10.1, 17.9, "", 2.2, 75.88, 0.765}, {"BRA", "South America", 
  "Brazil", "2021-01-26", 8.933356*^6, 61963., 51356., 218878., 1214., 
  1055.286, 42027.573, 291.509, 241.608, 1029.726, 5.711, 4.965, 1.01, "", 
  "", "", "", "", "", "", "", "", "", "", "", "", "", "", "", "", 848883., 
  848883., "", 148275., 119630., 0.4, 0.4, "", 563., 69.91, 2.12559409*^8, 
  25.04, 33.5, 8.552, 5.06, 14103.452, 3.4, 177.961, 8.11, 10.1, 17.9, "", 
  2.2, 75.88, 0.765}, {"BRA", "South America", "Brazil", "2021-01-27", 
  8.996876*^6, 63520., 51232.429, 220161., 1283., 1047.143, 42326.407, 
  298.834, 241.026, 1035.762, 6.036, 4.926, 1.01, "", "", "", "", "", "", "", 
  "", "", "", "", "", "", "", "", "", "", 1.129885*^6, 1.129885*^6, "", 
  281002., 157335., 0.53, 0.53, "", 740., 69.91, 2.12559409*^8, 25.04, 33.5, 
  8.552, 5.06, 14103.452, 3.4, 177.961, 8.11, 10.1, 17.9, "", 2.2, 75.88, 
  0.765}, {"BRA", "South America", "Brazil", "2021-01-28", 9.058687*^6, 
  61811., 51617., 221547., 1386., 1057.143, 42617.201, 290.794, 242.836, 
  1042.283, 6.521, 4.973, 1., "", "", "", "", "", "", "", "", "", "", "", "", 
  "", "", "", "", "", 1.4509*^6, 1.4509*^6, "", 321015., 187769., 0.68, 0.68, 
  "", 883., 69.91, 2.12559409*^8, 25.04, 33.5, 8.552, 5.06, 14103.452, 3.4, 
  177.961, 8.11, 10.1, 17.9, "", 2.2, 75.88, 0.765}, 
 {"BRA", "South America", "Brazil", "2021-01-29", 9.118513*^6, 59826., 
  52084.714, 222666., 1119., 1060.429, 42898.656, 281.455, 245.036, 1047.547, 
  5.264, 4.989, 1., "", "", "", "", "", "", "", "", "", "", "", "", "", "", 
  "", "", "", 1.668032*^6, 1.656851*^6, "", 217132., 203165., 0.78, 0.78, "", 
  956., 69.91, 2.12559409*^8, 25.04, 33.5, 8.552, 5.06, 14103.452, 3.4, 
  177.961, 8.11, 10.1, 17.9, "", 2.2, 75.88, 0.765}, 
 {"BRA", "South America", "Brazil", "2021-01-30", 9.176975*^6, 58462., 
  51531.571, 223945., 1279., 1071.429, 43173.695, 275.038, 242.434, 1053.564, 
  6.017, 5.041, 1., "", "", "", "", "", "", "", "", "", "", "", "", "", "", 
  "", "", "", 2.003211*^6, 1.923813*^6, "", 335179., 209348., 0.94, 0.91, "", 
  985., 69.91, 2.12559409*^8, 25.04, 33.5, 8.552, 5.06, 14103.452, 3.4, 
  177.961, 8.11, 10.1, 17.9, "", 2.2, 75.88, 0.765}, 
 {"BRA", "South America", "Brazil", "2021-01-31", 9.204731*^6, 27756., 
  51450.571, 224504., 559., 1066.714, 43304.275, 130.58, 242.053, 1056.194, 
  2.63, 5.018, 0.99, "", "", "", "", "", "", "", "", "", "", "", "", "", "", 
  "", "", "", 2.074059*^6, 2.046523*^6, "", 70848., 209905., 0.98, 0.96, "", 
  988., 69.91, 2.12559409*^8, 25.04, 33.5, 8.552, 5.06, 14103.452, 3.4, 
  177.961, 8.11, 10.1, 17.9, "", 2.2, 75.88, 0.765}, 
 {"BRA", "South America", "Brazil", "2021-02-01", 9.229322*^6, 24591., 
  51132.714, 225099., 595., 1062.143, 43419.965, 115.69, 240.557, 1058.993, 
  2.799, 4.997, 0.99, "", "", "", "", "", "", "", "", "", "", "", "", "", "", 
  "", "", "", 2.124307*^6, 2.107624*^6, "", 50248., 203386., 1., 0.99, "", 
  957., 69.91, 2.12559409*^8, 25.04, 33.5, 8.552, 5.06, 14103.452, 3.4, 
  177.961, 8.11, 10.1, 17.9, "", 2.2, 75.88, 0.765}, 
 {"BRA", "South America", "Brazil", "2021-02-02", 9.283418*^6, 54096., 
  50008.857, 226309., 1210., 1061.571, 43674.463, 254.498, 235.27, 1064.686, 
  5.693, 4.994, 0.98, "", "", "", "", "", "", "", "", "", "", "", "", "", "", 
  "", "", "", 2.292551*^6, 2.292551*^6, "", 168244., 206238., 1.08, 1.08, "", 
  970., 69.91, 2.12559409*^8, 25.04, 33.5, 8.552, 5.06, 14103.452, 3.4, 
  177.961, 8.11, 10.1, 17.9, "", 2.2, 75.88, 0.765}, 
 {"BRA", "South America", "Brazil", "2021-02-03", 9.33942*^6, 56002., 
  48934.857, 227563., 1254., 1057.429, 43937.928, 263.465, 230.217, 1070.585, 
  5.9, 4.975, 0.98, "", "", "", "", "", "", "", "", "", "", "", "", "", "", 
  "", "", "", 2.521704*^6, 2.521704*^6, "", 229153., 198831., 1.19, 1.19, "", 
  935., 69.91, 2.12559409*^8, 25.04, 33.5, 8.552, 5.06, 14103.452, 3.4, 
  177.961, 8.11, 10.1, 17.9, "", 2.2, 75.88, 0.765}, 
 {"BRA", "South America", "Brazil", "2021-02-04", 9.396293*^6, 56873., 
  48229.429, 228795., 1232., 1035.429, 44205.491, 267.563, 226.899, 1076.381, 
  5.796, 4.871, 0.98, "", "", "", "", "", "", "", "", "", "", "", "", "", "", 
  "", "", "", 3.073057*^6, 3.073057*^6, "", 551353., 231737., 1.45, 1.45, "", 
  1090., 69.91, 2.12559409*^8, 25.04, 33.5, 8.552, 5.06, 14103.452, 3.4, 
  177.961, 8.11, 10.1, 17.9, "", 2.2, 75.88, 0.765}, 
 {"BRA", "South America", "Brazil", "2021-02-05", 9.447165*^6, 50872., 
  46950.286, 230034., 1239., 1052.571, 44444.822, 239.331, 220.881, 1082.21, 
  5.829, 4.952, 0.98, "", "", "", "", "", "", "", "", "", "", "", "", "", "", 
  "", "", "", 3.074906*^6, 3.074906*^6, "", 1849., 200982., 1.45, 1.45, "", 
  946., 69.91, 2.12559409*^8, 25.04, 33.5, 8.552, 5.06, 14103.452, 3.4, 
  177.961, 8.11, 10.1, 17.9, "", 2.2, 75.88, 0.765}, 
 {"BRA", "South America", "Brazil", "2021-02-06", 9.447165*^6, 0., 38598.571, 
  230034., 0., 869.857, 44444.822, 0., 181.59, 1082.21, 0., 4.092, 0.99, "", 
  "", "", "", "", "", "", "", "", "", "", "", "", "", "", "", "", 
  3.401383*^6, 3.399421*^6, 1962., 326477., 199739., 1.6, 1.6, 0., 940., 
  69.91, 2.12559409*^8, 25.04, 33.5, 8.552, 5.06, 14103.452, 3.4, 177.961, 
  8.11, 10.1, 17.9, "", 2.2, 75.88, 0.765}, {"BRA", "South America", 
  "Brazil", "2021-02-07", 9.52464*^6, 77475., 45701.286, 231534., 1500., 
  1004.286, 44809.308, 364.486, 215.005, 1089.267, 7.057, 4.725, 1.01, "", 
  "", "", "", "", "", "", "", "", "", "", "", "", "", "", "", "", 
  3.553681*^6, 3.534004*^6, 19677., 152298., 211375., 1.67, 1.66, 0.01, 994., 
  69.91, 2.12559409*^8, 25.04, 33.5, 8.552, 5.06, 14103.452, 3.4, 177.961, 
  8.11, 10.1, 17.9, "", 2.2, 75.88, 0.765}, {"BRA", "South America", 
  "Brazil", "2021-02-08", 9.52464*^6, 0., 42188.286, 231534., 0., 919.286, 
  44809.308, 0., 198.478, 1089.267, 0., 4.325, 1.01, "", "", "", "", "", "", 
  "", "", "", "", "", "", "", "", "", "", "", 3.605538*^6, 3.57985*^6, 
  25688., 51857., 211604., 1.7, 1.68, 0.01, 996., 69.91, 2.12559409*^8, 
  25.04, 33.5, 8.552, 5.06, 14103.452, 3.4, 177.961, 8.11, 10.1, 17.9, "", 
  2.2, 75.88, 0.765}, {"BRA", "South America", "Brazil", "2021-02-09", 
  9.599565*^6, 74925., 45163.857, 233520., 1986., 1030.143, 45161.798, 
  352.49, 212.476, 1098.611, 9.343, 4.846, 1.02, "", "", "", "", "", "", "", 
  "", "", "", "", "", "", "", "", "", "", 3.820207*^6, 3.786591*^6, 33616., 
  214669., 218237., 1.8, 1.78, 0.02, 1027., 69.91, 2.12559409*^8, 25.04, 
  33.5, 8.552, 5.06, 14103.452, 3.4, 177.961, 8.11, 10.1, 17.9, "", 2.2, 
  75.88, 0.765}, {"BRA", "South America", "Brazil", "2021-02-10", 
  9.659167*^6, 59602., 45678.143, 234850., 1330., 1041., 45442.199, 280.402, 
  214.896, 1104.868, 6.257, 4.897, 1.01, "", "", "", "", "", "", "", "", "", 
  "", "", "", "", "", "", "", "", 4.120332*^6, 4.069677*^6, 50655., 300125., 
  228375., 1.94, 1.91, 0.02, 1074., 69.91, 2.12559409*^8, 25.04, 33.5, 8.552, 
  5.06, 14103.452, 3.4, 177.961, 8.11, 10.1, 17.9, "", 2.2, 75.88, 0.765}, 
 {"BRA", "South America", "Brazil", "2021-02-11", 9.713909*^6, 54742., 
  45373.714, 236201., 1351., 1058., 45699.737, 257.537, 213.464, 1111.223, 
  6.356, 4.977, 1.01, "", "", "", "", "", "", "", "", "", "", "", "", "", "", 
  "", "", "", 4.406835*^6, 4.326075*^6, 80760., 286503., 190540., 2.07, 2.04, 
  0.04, 896., 69.91, 2.12559409*^8, 25.04, 33.5, 8.552, 5.06, 14103.452, 3.4, 
  177.961, 8.11, 10.1, 17.9, "", 2.2, 75.88, 0.765}, 
 {"BRA", "South America", "Brazil", "2021-02-12", 9.765455*^6, 51546., 
  45470., 237489., 1288., 1065., 45942.238, 242.502, 213.917, 1117.283, 
  6.059, 5.01, 1.01, "", "", "", "", "", "", "", "", "", "", "", "", "", "", 
  "", "", "", 4.696136*^6, 4.58627*^6, 109866., 289301., 231604., 2.21, 2.16, 
  0.05, 1090., 69.91, 2.12559409*^8, 25.04, 33.5, 8.552, 5.06, 14103.452, 
  3.4, 177.961, 8.11, 10.1, 17.9, "", 2.2, 75.88, 0.765}, 
 {"BRA", "South America", "Brazil", "2021-02-13", 9.809754*^6, 44299., 
  51798.429, 238532., 1043., 1214., 46150.646, 208.408, 243.689, 1122.19, 
  4.907, 5.711, 1.02, "", "", "", "", "", "", "", "", "", "", "", "", "", "", 
  "", "", "", 5.125206*^6, 4.946738*^6, 178468., 429070., 246260., 2.41, 
  2.33, 0.08, 1159., 69.91, 2.12559409*^8, 25.04, 33.5, 8.552, 5.06, 
  14103.452, 3.4, 177.961, 8.11, 10.1, 17.9, "", 2.2, 75.88, 0.765}, 
 {"BRA", "South America", "Brazil", "2021-02-14", 9.834513*^6, 24759., 
  44267.571, 239245., 713., 1101.571, 46267.126, 116.48, 208.26, 1125.544, 
  3.354, 5.182, 1.02, "", "", "", "", "", "", "", "", "", "", "", "", "", "", 
  "", "", "", 5.236943*^6, 5.042713*^6, 194230., 111737., 240466., 2.46, 
  2.37, 0.09, 1131., 69.91, 2.12559409*^8, 25.04, 33.5, 8.552, 5.06, 
  14103.452, 3.4, 177.961, 8.11, 10.1, 17.9, "", 2.2, 75.88, 0.765}, 
 {"BRA", "South America", "Brazil", "2021-02-15", 9.86671*^6, 32197., 
  48867.143, 239773., 528., 1177., 46418.599, 151.473, 229.899, 1128.028, 
  2.484, 5.537, 1.03, "", "", "", "", "", "", "", "", "", "", "", "", "", "", 
  "", "", "", 5.293979*^6, 5.07611*^6, 217869., 57036., 241206., 2.49, 2.39, 
  0.1, 1135., 73.61, 2.12559409*^8, 25.04, 33.5, 8.552, 5.06, 14103.452, 3.4, 
  177.961, 8.11, 10.1, 17.9, "", 2.2, 75.88, 0.765}, 
 {"BRA", "South America", "Brazil", "2021-02-16", 9.921981*^6, 55271., 
  46059.429, 240940., 1167., 1060., 46678.625, 260.026, 216.69, 1133.518, 
  5.49, 4.987, 1.03, "", "", "", "", "", "", "", "", "", "", "", "", "", "", 
  "", "", "", 5.609937*^6, 5.324317*^6, 285620., 315958., 255676., 2.64, 2.5, 
  0.13, 1203., 73.61, 2.12559409*^8, 25.04, 33.5, 8.552, 5.06, 14103.452, 
  3.4, 177.961, 8.11, 10.1, 17.9, "", 2.2, 75.88, 0.765}, 
 {"BRA", "South America", "Brazil", "2021-02-17", 9.978747*^6, 56766., 
  45654.286, 242090., 1150., 1034.286, 46945.685, 267.059, 214.784, 1138.929, 
  5.41, 4.866, 1.03, "", "", "", "", "", "", "", "", "", "", "", "", "", "", 
  "", "", "", 5.883539*^6, 5.326007*^6, 557532., 273602., 251887., 2.77, 
  2.51, 0.26, 1185., 73.61, 2.12559409*^8, 25.04, 33.5, 8.552, 5.06, 
  14103.452, 3.4, 177.961, 8.11, 10.1, 17.9, "", 2.2, 75.88, 0.765}, 
 {"BRA", "South America", "Brazil", "2021-02-18", 1.0030626*^7, 51879., 
  45245.286, 243457., 1367., 1036.571, 47189.753, 244.068, 212.859, 1145.36, 
  6.431, 4.877, 1.04, "", "", "", "", "", "", "", "", "", "", "", "", "", "", 
  "", "", "", 6.20668*^6, 5.482925*^6, 723755., 323141., 257121., 2.92, 2.58, 
  0.34, 1210., 73.61, 2.12559409*^8, 25.04, 33.5, 8.552, 5.06, 14103.452, 
  3.4, 177.961, 8.11, 10.1, 17.9, "", 2.2, 75.88, 0.765}, 
 {"BRA", "South America", "Brazil", "2021-02-19", 1.0084208*^7, 53582., 
  45536.143, 244737., 1280., 1035.429, 47441.833, 252.08, 214.228, 1151.382, 
  6.022, 4.871, 1.05, "", "", "", "", "", "", "", "", "", "", "", "", "", "", 
  "", "", "", 6.535156*^6, 5.640483*^6, 894673., 328476., 262717., 3.07, 
  2.65, 0.42, 1236., 73.61, 2.12559409*^8, 25.04, 33.5, 8.552, 5.06, 
  14103.452, 3.4, 177.961, 8.11, 10.1, 17.9, "", 2.2, 75.88, 0.765}, 
 {"BRA", "South America", "Brazil", "2021-02-20", 1.0139148*^7, 54940., 
  47056.286, 245977., 1240., 1063.571, 47700.302, 258.469, 221.379, 1157.215, 
  5.834, 5.004, 1.06, "", "", "", "", "", "", "", "", "", "", "", "", "", "", 
  "", "", "", 6.813168*^6, 5.756361*^6, 1.056807*^6, 278012., 241137., 3.21, 
  2.71, 0.5, 1134., 73.61, 2.12559409*^8, 25.04, 33.5, 8.552, 5.06, 
  14103.452, 3.4, 177.961, 8.11, 10.1, 17.9, "", 2.2, 75.88, 0.765}, 
 {"BRA", "South America", "Brazil", "2021-02-21", 1.0168174*^7, 29026., 
  47665.857, 246504., 527., 1037., 47836.857, 136.555, 224.247, 1159.695, 
  2.479, 4.879, 1.06, "", "", "", "", "", "", "", "", "", "", "", "", "", "", 
  "", "", "", 6.950802*^6, 5.817908*^6, 1.132894*^6, 137634., 244837., 3.27, 
  2.74, 0.53, 1152., 73.61, 2.12559409*^8, 25.04, 33.5, 8.552, 5.06, 
  14103.452, 3.4, 177.961, 8.11, 10.1, 17.9, "", 2.2, 75.88, 0.765}, 
 {"BRA", "South America", "Brazil", "2021-02-22", 1.019516*^7, 26986., 
  46921.429, 247143., 639., 1052.857, 47963.814, 126.957, 220.745, 1162.701, 
  3.006, 4.953, 1.07, "", "", "", "", "", "", "", "", "", "", "", "", "", "", 
  "", "", "", 7.028356*^6, 5.85708*^6, 1.171276*^6, 77554., 247768., 3.31, 
  2.76, 0.55, 1166., 73.61, 2.12559409*^8, 25.04, 33.5, 8.552, 5.06, 
  14103.452, 3.4, 177.961, 8.11, 10.1, 17.9, "", 2.2, 75.88, 0.765}, 
 {"BRA", "South America", "Brazil", "2021-02-23", 1.0257875*^7, 62715., 
  47984.857, 248529., 1386., 1084.143, 48258.861, 295.047, 225.748, 1169.221, 
  6.521, 5.1, 1.08, "", "", "", "", "", "", "", "", "", "", "", "", "", "", 
  "", "", "", 7.297061*^6, 6.002873*^6, 1.294188*^6, 268705., 241018., 3.43, 
  2.82, 0.61, 1134., 73.61, 2.12559409*^8, 25.04, 33.5, 8.552, 5.06, 
  14103.452, 3.4, 177.961, 8.11, 10.1, 17.9, "", 2.2, 75.88, 0.765}, 
 {"BRA", "South America", "Brazil", "2021-02-24", 1.0324463*^7, 66588., 
  49388., 249957., 1428., 1123.857, 48572.129, 313.268, 232.349, 1175.939, 
  6.718, 5.287, 1.08, "", "", "", "", "", "", "", "", "", "", "", "", "", "", 
  "", "", "", 7.551676*^6, 6.116082*^6, 1.435594*^6, 254615., 238305., 3.55, 
  2.88, 0.68, 1121., 73.61, 2.12559409*^8, 25.04, 33.5, 8.552, 5.06, 
  14103.452, 3.4, 177.961, 8.11, 10.1, 17.9, "", 2.2, 75.88, 0.765}, 
 {"BRA", "South America", "Brazil", "2021-02-25", 1.0390461*^7, 65998., 
  51405., 251498., 1541., 1148.714, 48882.621, 310.492, 241.838, 1183.189, 
  7.25, 5.404, 1.09, "", "", "", "", "", "", "", "", "", "", "", "", "", "", 
  "", "", "", 7.799*^6, 6.202055*^6, 1.596945*^6, 247324., 227474., 3.67, 
  2.92, 0.75, 1070., 73.61, 2.12559409*^8, 25.04, 33.5, 8.552, 5.06, 
  14103.452, 3.4, 177.961, 8.11, 10.1, 17.9, "", 2.2, 75.88, 0.765}, 
 {"BRA", "South America", "Brazil", "2021-02-26", 1.045563*^7, 65169., 
  53060.286, 252835., 1337., 1156.857, 49189.213, 306.592, 249.626, 1189.479, 
  6.29, 5.443, 1.09, "", "", "", "", "", "", "", "", "", "", "", "", "", "", 
  "", "", "", 8.101787*^6, 6.346769*^6, 1.755018*^6, 302787., 223804., 3.81, 
  2.99, 0.83, 1053., 76.39, 2.12559409*^8, 25.04, 33.5, 8.552, 5.06, 
  14103.452, 3.4, 177.961, 8.11, 10.1, 17.9, "", 2.2, 75.88, 0.765}, 
 {"BRA", "South America", "Brazil", "2021-02-27", 1.0517232*^7, 61602., 
  54012., 254221., 1386., 1177.714, 49479.024, 289.811, 254.103, 1196., 
  6.521, 5.541, 1.1, "", "", "", "", "", "", "", "", "", "", "", "", "", "", 
  "", "", "", 8.322042*^6, 6.437836*^6, 1.884206*^6, 220255., 215553., 3.92, 
  3.03, 0.89, 1014., 70.83, 2.12559409*^8, 25.04, 33.5, 8.552, 5.06, 
  14103.452, 3.4, 177.961, 8.11, 10.1, 17.9, "", 2.2, 75.88, 0.765}, 
 {"BRA", "South America", "Brazil", "2021-02-28", 1.0551259*^7, 34027., 
  54726.429, 254942., 721., 1205.429, 49639.106, 160.082, 257.464, 1199.392, 
  3.392, 5.671, 1.1, "", "", "", "", "", "", "", "", "", "", "", "", "", "", 
  "", "", "", 8.433568*^6, 6.518628*^6, 1.91494*^6, 111526., 211824., 3.97, 
  3.07, 0.9, 997., 70.83, 2.12559409*^8, 25.04, 33.5, 8.552, 5.06, 14103.452, 
  3.4, 177.961, 8.11, 10.1, 17.9, "", 2.2, 75.88, 0.765}, 
 {"BRA", "South America", "Brazil", "2021-03-01", 1.0587001*^7, 35742., 
  55977.286, 255720., 778., 1225.286, 49807.256, 168.151, 263.349, 1203.052, 
  3.66, 5.764, 1.1, "", "", "", "", "", "", "", "", "", "", "", "", "", "", 
  "", "", "", 8.465403*^6, 6.542206*^6, 1.923197*^6, 31835., 205292., 3.98, 
  3.08, 0.9, 966., 67.13, 2.12559409*^8, 25.04, 33.5, 8.552, 5.06, 14103.452, 
  3.4, 177.961, 8.11, 10.1, 17.9, "", 2.2, 75.88, 0.765}, 
 {"BRA", "South America", "Brazil", "2021-03-02", 1.0646926*^7, 59925., 
  55578.714, 257361., 1641., 1261.714, 50089.178, 281.921, 261.474, 1210.772, 
  7.72, 5.936, 1.1, "", "", "", "", "", "", "", "", "", "", "", "", "", "", 
  "", "", "", 8.841027*^6, 6.806293*^6, 2.034734*^6, 375624., 220567., 4.16, 
  3.2, 0.96, 1038., 67.13, 2.12559409*^8, 25.04, 33.5, 8.552, 5.06, 
  14103.452, 3.4, 177.961, 8.11, 10.1, 17.9, "", 2.2, 75.88, 0.765}, 
 {"BRA", "South America", "Brazil", "2021-03-03", 1.071863*^7, 71704., 
  56309.571, 259271., 1910., 1330.571, 50426.514, 337.336, 264.912, 1219.758, 
  8.986, 6.26, 1.11, "", "", "", "", "", "", "", "", "", "", "", "", "", "", 
  "", "", "", 9.277322*^6, 7.114219*^6, 2.163103*^6, 436295., 246521., 4.36, 
  3.35, 1.02, 1160., 67.13, 2.12559409*^8, 25.04, 33.5, 8.552, 5.06, 
  14103.452, 3.4, 177.961, 8.11, 10.1, 17.9, "", 2.2, 75.88, 0.765}, 
 {"BRA", "South America", "Brazil", "2021-03-04", 1.0793732*^7, 75102., 
  57610.143, 260970., 1699., 1353.143, 50779.836, 353.322, 271.031, 1227.751, 
  7.993, 6.366, 1.11, "", "", "", "", "", "", "", "", "", "", "", "", "", "", 
  "", "", "", 9.739676*^6, 7.417852*^6, 2.321824*^6, 462354., 277239., 4.58, 
  3.49, 1.09, 1304., 67.13, 2.12559409*^8, 25.04, 33.5, 8.552, 5.06, 
  14103.452, 3.4, 177.961, 8.11, 10.1, 17.9, "", 2.2, 75.88, 0.765}, 
 {"BRA", "South America", "Brazil", "2021-03-05", 1.0869227*^7, 75495., 
  59085.286, 262770., 1800., 1419.286, 51135.008, 355.171, 277.971, 1236.219, 
  8.468, 6.677, 1.12, "", "", "", "", "", "", "", "", "", "", "", "", "", "", 
  "", "", "", 1.016916*^7, 7.701146*^6, 2.468014*^6, 429484., 295339., 4.78, 
  3.62, 1.16, 1389., 67.13, 2.12559409*^8, 25.04, 33.5, 8.552, 5.06, 
  14103.452, 3.4, 177.961, 8.11, 10.1, 17.9, "", 2.2, 75.88, 0.765}, 
 {"BRA", "South America", "Brazil", "2021-03-06", 1.0938836*^7, 69609., 
  60229.143, 264325., 1555., 1443.429, 51462.488, 327.48, 283.352, 1243.535, 
  7.316, 6.791, 1.12, "", "", "", "", "", "", "", "", "", "", "", "", "", "", 
  "", "", "", "", "", "", "", 269398., "", "", "", 1267., 67.13, 
  2.12559409*^8, 25.04, 33.5, 8.552, 5.06, 14103.452, 3.4, 177.961, 8.11, 
  10.1, 17.9, "", 2.2, 75.88, 0.765}, {"BRA", "South America", "Brazil", 
  "2021-03-07", 1.1019344*^7, 80508., 66869.286, 265411., 1086., 1495.571, 
  51841.243, 378.755, 314.591, 1248.644, 5.109, 7.036, 1.12, "", "", "", "", 
  "", "", "", "", "", "", "", "", "", "", "", "", "", "", "", "", "", 
  258989., "", "", "", 1218., 67.13, 2.12559409*^8, 25.04, 33.5, 8.552, 5.06, 
  14103.452, 3.4, 177.961, 8.11, 10.1, 17.9, "", 2.2, 75.88, 0.765}, 
 {"BRA", "South America", "Brazil", "2021-03-08", 1.1051665*^7, 32321., 
  66380.571, 266398., 987., 1525.429, 51993.299, 152.056, 312.292, 1253.287, 
  4.643, 7.176, 1.11, "", "", "", "", "", "", "", "", "", "", "", "", "", "", 
  "", "", "", "", "", "", "", 259965., "", "", "", 1223., 67.13, 
  2.12559409*^8, 25.04, 33.5, 8.552, 5.06, 14103.452, 3.4, 177.961, 8.11, 
  10.1, 17.9, "", 2.2, 75.88, 0.765}, {"BRA", "South America", "Brazil", 
  "2021-03-09", 1.1122429*^7, 70764., 67929., 268370., 1972., 1572.714, 
  52326.213, 332.914, 319.577, 1262.565, 9.277, 7.399, 1.1, "", "", "", "", 
  "", "", "", "", "", "", "", "", "", "", "", "", "", "", "", "", "", 
  211828., "", "", "", 997., 67.13, 2.12559409*^8, 25.04, 33.5, 8.552, 5.06, 
  14103.452, 3.4, 177.961, 8.11, 10.1, 17.9, "", 2.2, 75.88, 0.765}, 
 {"BRA", "South America", "Brazil", "2021-03-10", 1.1202305*^7, 79876., 
  69096.429, 270656., 2286., 1626.429, 52701.995, 375.782, 325.069, 1273.319, 
  10.755, 7.652, 1.09, "", "", "", "", "", "", "", "", "", "", "", "", "", 
  "", "", "", "", 1.0362487*^7, 7.851531*^6, 2.510956*^6, "", 155024., 4.88, 
  3.69, 1.18, 729., 67.13, 2.12559409*^8, 25.04, 33.5, 8.552, 5.06, 
  14103.452, 3.4, 177.961, 8.11, 10.1, 17.9, "", 2.2, 75.88, 0.765}, 
 {"BRA", "South America", "Brazil", "2021-03-11", 1.1277717*^7, 75412., 
  69140.714, 272889., 2233., 1702.714, 53056.776, 354.781, 325.277, 1283.825, 
  10.505, 8.011, 1.09, "", "", "", "", "", "", "", "", "", "", "", "", "", 
  "", "", "", "", 1.0740859*^7, 8.092244*^6, 2.648615*^6, 378372., 143026., 
  5.05, 3.81, 1.25, 673., 67.13, 2.12559409*^8, 25.04, 33.5, 8.552, 5.06, 
  14103.452, 3.4, 177.961, 8.11, 10.1, 17.9, "", 2.2, 75.88, 0.765}, 
 {"BRA", "South America", "Brazil", "2021-03-12", 1.136338*^7, 85663., 
  70593.286, 275105., 2216., 1762.143, 53459.784, 403.007, 332.111, 1294.25, 
  10.425, 8.29, 1.09, "", "", "", "", "", "", "", "", "", "", "", "", "", "", 
  "", "", "", 1.114953*^7, 8.360366*^6, 2.789164*^6, 408671., 140053., 5.25, 
  3.93, 1.31, 659., 67.13, 2.12559409*^8, 25.04, 33.5, 8.552, 5.06, 
  14103.452, 3.4, 177.961, 8.11, 10.1, 17.9, "", 2.2, 75.88, 0.765}, 
 {"BRA", "South America", "Brazil", "2021-03-13", 1.1439558*^7, 76178., 
  71531.714, 277102., 1997., 1825.286, 53818.168, 358.385, 336.526, 1303.645, 
  9.395, 8.587, 1.09, "", "", "", "", "", "", "", "", "", "", "", "", "", "", 
  "", "", "", 1.136219*^7, 8.51296*^6, 2.84923*^6, 212660., 164909., 5.35, 
  4., 1.34, 776., 67.13, 2.12559409*^8, 25.04, 33.5, 8.552, 5.06, 14103.452, 
  3.4, 177.961, 8.11, 10.1, 17.9, "", 2.2, 75.88, 0.765}, 
 {"BRA", "South America", "Brazil", "2021-03-14", 1.148337*^7, 43812., 
  66289.429, 278229., 1127., 1831.143, 54024.285, 206.116, 311.863, 1308.947, 
  5.302, 8.615, 1.08, "", "", "", "", "", "", "", "", "", "", "", "", "", "", 
  "", "", "", 1.1422666*^7, 8.561847*^6, 2.860819*^6, 60476., 168025., 5.37, 
  4.03, 1.35, 790., 67.13, 2.12559409*^8, 25.04, 33.5, 8.552, 5.06, 
  14103.452, 3.4, 177.961, 8.11, 10.1, 17.9, "", 2.2, 75.88, 0.765}, 
 {"BRA", "South America", "Brazil", "2021-03-15", 1.1519609*^7, 36239., 
  66849.143, 279286., 1057., 1841.143, 54194.773, 170.489, 314.496, 1313.92, 
  4.973, 8.662, 1.08, "", "", "", "", "", "", "", "", "", "", "", "", "", "", 
  "", "", "", 1.189556*^7, 8.919356*^6, 2.976204*^6, 472894., 230058., 5.6, 
  4.2, 1.4, 1082., 67.13, 2.12559409*^8, 25.04, 33.5, 8.552, 5.06, 14103.452, 
  3.4, 177.961, 8.11, 10.1, 17.9, "", 2.2, 75.88, 0.765}, 
 {"BRA", "South America", "Brazil", "2021-03-16", 1.1603535*^7, 83926., 
  68729.429, 282127., 2841., 1965.286, 54589.609, 394.835, 323.342, 1327.285, 
  13.366, 9.246, 1.08, "", "", "", "", "", "", "", "", "", "", "", "", "", 
  "", "", "", "", "", "", "", "", 280729., "", "", "", 1321., 67.13, 
  2.12559409*^8, 25.04, 33.5, 8.552, 5.06, 14103.452, 3.4, 177.961, 8.11, 
  10.1, 17.9, "", 2.2, 75.88, 0.765}, {"BRA", "South America", "Brazil", 
  "2021-03-17", 1.1693838*^7, 90303., 70219., 284775., 2648., 2017., 
  55014.445, 424.837, 330.35, 1339.743, 12.458, 9.489, 1.07, "", "", "", "", 
  "", "", "", "", "", "", "", "", "", "", "", "", "", 1.268229*^7, 
  9.451188*^6, 3.231102*^6, "", 331400., 5.97, 4.45, 1.52, 1559., 70.83, 
  2.12559409*^8, 25.04, 33.5, 8.552, 5.06, 14103.452, 3.4, 177.961, 8.11, 
  10.1, 17.9, "", 2.2, 75.88, 0.765}, {"BRA", "South America", "Brazil", 
  "2021-03-18", 1.178082*^7, 86982., 71871.857, 287499., 2724., 2087.143, 
  55423.658, 409.213, 338.126, 1352.558, 12.815, 9.819, 1.07, "", "", "", "", 
  "", "", "", "", "", "", "", "", "", "", "", "", "", 1.3013331*^7, 
  9.709526*^6, 3.303805*^6, 331041., 324639., 6.12, 4.57, 1.55, 1527., 70.83, 
  2.12559409*^8, 25.04, 33.5, 8.552, 5.06, 14103.452, 3.4, 177.961, 8.11, 
  10.1, 17.9, "", 2.2, 75.88, 0.765}, {"BRA", "South America", "Brazil", 
  "2021-03-19", 1.187139*^7, 90570., 72572.857, 290314., 2815., 2172.714, 
  55849.751, 426.093, 341.424, 1365.802, 13.243, 10.222, 1.07, "", "", "", 
  "", "", "", "", "", "", "", "", "", "", "", "", "", "", 1.3335728*^7, 
  9.970231*^6, 3.365497*^6, 322397., 312314., 6.27, 4.69, 1.58, 1469., 70.83, 
  2.12559409*^8, 25.04, 33.5, 8.552, 5.06, 14103.452, 3.4, 177.961, 8.11, 
  10.1, 17.9, "", 2.2, 75.88, 0.765}, {"BRA", "South America", "Brazil", 
  "2021-03-20", 1.1950459*^7, 79069., 72985.857, 292752., 2438., 2235.714, 
  56221.736, 371.985, 343.367, 1377.271, 11.47, 10.518, 1.06, "", "", "", "", 
  "", "", "", "", "", "", "", "", "", "", "", "", "", 1.3479165*^7, 
  1.009907*^7, 3.380095*^6, 143437., 302425., 6.34, 4.75, 1.59, 1423., 70.83, 
  2.12559409*^8, 25.04, 33.5, 8.552, 5.06, 14103.452, 3.4, 177.961, 8.11, 
  10.1, 17.9, "", 2.2, 75.88, 0.765}, {"BRA", "South America", "Brazil", 
  "2021-03-21", 1.1998233*^7, 47774., 73551.857, 294042., 1290., 2259., 
  56446.492, 224.756, 346.03, 1383.34, 6.069, 10.628, 1.06, "", "", "", "", 
  "", "", "", "", "", "", "", "", "", "", "", "", "", 1.3562176*^7, 
  1.0168973*^7, 3.393203*^6, 83011., 305644., 6.38, 4.78, 1.6, 1438., 70.83, 
  2.12559409*^8, 25.04, 33.5, 8.552, 5.06, 14103.452, 3.4, 177.961, 8.11, 
  10.1, 17.9, "", 2.2, 75.88, 0.765}, {"BRA", "South America", "Brazil", 
  "2021-03-22", 1.2047526*^7, 49293., 75416.714, 295425., 1383., 2305.571, 
  56678.394, 231.902, 354.803, 1389.847, 6.506, 10.847, 1.05, "", "", "", "", 
  "", "", "", "", "", "", "", "", "", "", "", "", "", 1.411656*^7, 
  1.0609471*^7, 3.507089*^6, 554384., 317286., 6.64, 4.99, 1.65, 1493., 
  70.83, 2.12559409*^8, 25.04, 33.5, 8.552, 5.06, 14103.452, 3.4, 177.961, 
  8.11, 10.1, 17.9, "", 2.2, 75.88, 0.765}, {"BRA", "South America", 
  "Brazil", "2021-03-23", 1.2130019*^7, 82493., 75212., 298676., 3251., 
  2364.143, 57066.488, 388.094, 353.84, 1405.141, 15.295, 11.122, 1.04, "", 
  "", "", "", "", "", "", "", "", "", "", "", "", "", "", "", "", 
  1.5209201*^7, 1.1559487*^7, 3.649714*^6, 1.092641*^6, 417182., 7.16, 5.44, 
  1.72, 1963., 70.83, 2.12559409*^8, 25.04, 33.5, 8.552, 5.06, 14103.452, 
  3.4, 177.961, 8.11, 10.1, 17.9, "", 2.2, 75.88, 0.765}, 
 {"BRA", "South America", "Brazil", "2021-03-24", 1.2220011*^7, 89992., 
  75167.571, 300685., 2009., 2272.857, 57489.862, 423.373, 353.631, 1414.593, 
  9.451, 10.693, 1.04, "", "", "", "", "", "", "", "", "", "", "", "", "", 
  "", "", "", "", 1.5943964*^7, 1.2148769*^7, 3.795195*^6, 734763., 465953., 
  7.5, 5.72, 1.79, 2192., 70.83, 2.12559409*^8, 25.04, 33.5, 8.552, 5.06, 
  14103.452, 3.4, 177.961, 8.11, 10.1, 17.9, "", 2.2, 75.88, 0.765}, 
 {"BRA", "South America", "Brazil", "2021-03-25", 1.2320169*^7, 100158., 
  77049.857, 303462., 2777., 2280.429, 57961.062, 471.2, 362.486, 1427.657, 
  13.065, 10.728, 1.03, "", "", "", "", "", "", "", "", "", "", "", "", "", 
  "", "", "", "", 1.6557071*^7, 1.2639545*^7, 3.917526*^6, 613107., 506249., 
  7.79, 5.95, 1.84, 2382., 70.83, 2.12559409*^8, 25.04, 33.5, 8.552, 5.06, 
  14103.452, 3.4, 177.961, 8.11, 10.1, 17.9, "", 2.2, 75.88, 0.765}, 
 {"BRA", "South America", "Brazil", "2021-03-26", 1.2404414*^7, 84245., 
  76146.286, 307112., 3650., 2399.714, 58357.398, 396.336, 358.235, 1444.829, 
  17.172, 11.29, 1.03, "", "", "", "", "", "", "", "", "", "", "", "", "", 
  "", "", "", "", 1.7032868*^7, 1.3053114*^7, 3.979754*^6, 475797., 528163., 
  8.01, 6.14, 1.87, 2485., 70.83, 2.12559409*^8, 25.04, 33.5, 8.552, 5.06, 
  14103.452, 3.4, 177.961, 8.11, 10.1, 17.9, "", 2.2, 75.88, 0.765}, 
 {"BRA", "South America", "Brazil", "2021-03-27", 1.2490362*^7, 85948., 
  77129., 310550., 3438., 2542.571, 58761.746, 404.348, 362.859, 1461.003, 
  16.174, 11.962, 1.02, "", "", "", "", "", "", "", "", "", "", "", "", "", 
  "", "", "", "", 1.7519083*^7, 1.3487207*^7, 4.031876*^6, 486215., 577131., 
  8.24, 6.35, 1.9, 2715., 70.83, 2.12559409*^8, 25.04, 33.5, 8.552, 5.06, 
  14103.452, 3.4, 177.961, 8.11, 10.1, 17.9, "", 2.2, 75.88, 0.765}, 
 {"BRA", "South America", "Brazil", "2021-03-28", 1.2534688*^7, 44326., 
  76636.429, 312206., 1656., 2594.857, 58970.281, 208.535, 360.541, 1468.794, 
  7.791, 12.208, 1.01, "", "", "", "", "", "", "", "", "", "", "", "", "", 
  "", "", "", "", 1.7706983*^7, 1.3659406*^7, 4.047577*^6, 187900., 592115., 
  8.33, 6.43, 1.9, 2786., 70.83, 2.12559409*^8, 25.04, 33.5, 8.552, 5.06, 
  14103.452, 3.4, 177.961, 8.11, 10.1, 17.9, "", 2.2, 75.88, 0.765}, 
 {"BRA", "South America", "Brazil", "2021-03-29", 1.2573615*^7, 38927., 
  75155.571, 313866., 1660., 2634.429, 59153.415, 183.135, 353.574, 1476.604, 
  7.81, 12.394, 1., "", "", "", "", "", "", "", "", "", "", "", "", "", "", 
  "", "", "", 1.8082153*^7, 1.3988029*^7, 4.094124*^6, 375170., 566513., 
  8.51, 6.58, 1.93, 2665., 70.83, 2.12559409*^8, 25.04, 33.5, 8.552, 5.06, 
  14103.452, 3.4, 177.961, 8.11, 10.1, 17.9, "", 2.2, 75.88, 0.765}, 
 {"BRA", "South America", "Brazil", "2021-03-30", 1.2658109*^7, 84494., 
  75441.429, 317646., 3780., 2710., 59550.923, 397.508, 354.919, 1494.387, 
  17.783, 12.749, 1., "", "", "", "", "", "", "", "", "", "", "", "", "", "", 
  "", "", "", 1.8222559*^7, 1.4112509*^7, 4.11005*^6, 140406., 430480., 8.57, 
  6.64, 1.93, 2025., 70.83, 2.12559409*^8, 25.04, 33.5, 8.552, 5.06, 
  14103.452, 3.4, 177.961, 8.11, 10.1, 17.9, "", 2.2, 75.88, 0.765}, 
 {"BRA", "South America", "Brazil", "2021-03-31", 1.2748747*^7, 90638., 
  75533.714, 321515., 3869., 2975.714, 59977.336, 426.413, 355.353, 1512.589, 
  18.202, 13.999, 0.99, "", "", "", "", "", "", "", "", "", "", "", "", "", 
  "", "", "", "", 1.9155981*^7, 1.4921376*^7, 4.234605*^6, 933422., 458860., 
  9.01, 7.02, 1.99, 2159., 70.83, 2.12559409*^8, 25.04, 33.5, 8.552, 5.06, 
  14103.452, 3.4, 177.961, 8.11, 10.1, 17.9, "", 2.2, 75.88, 0.765}, 
 {"BRA", "South America", "Brazil", "2021-04-01", 1.2839844*^7, 91097., 
  74239.286, 325284., 3769., 3117.429, 60405.908, 428.572, 349.264, 1530.32, 
  17.732, 14.666, 0.98, "", "", "", "", "", "", "", "", "", "", "", "", "", 
  "", "", "", "", "", "", "", "", 476765., "", "", "", 2243., 70.83, 
  2.12559409*^8, 25.04, 33.5, 8.552, 5.06, 14103.452, 3.4, 177.961, 8.11, 
  10.1, 17.9, "", 2.2, 75.88, 0.765}, {"BRA", "South America", "Brazil", 
  "2021-04-02", 1.2910082*^7, 70238., 72238.286, 328206., 2922., 3013.429, 
  60736.347, 330.439, 339.85, 1544.067, 13.747, 14.177, 0.97, "", "", "", "", 
  "", "", "", "", "", "", "", "", "", "", "", "", "", 2.0632877*^7, 
  1.6099532*^7, 4.533345*^6, "", 514287., 9.71, 7.57, 2.13, 2419., 70.83, 
  2.12559409*^8, 25.04, 33.5, 8.552, 5.06, 14103.452, 3.4, 177.961, 8.11, 
  10.1, 17.9, "", 2.2, 75.88, 0.765}, {"BRA", "South America", "Brazil", 
  "2021-04-03", 1.2953597*^7, 43515., 66176.429, 330193., 1987., 2806.143, 
  60941.066, 204.719, 311.331, 1553.415, 9.348, 13.202, 0.97, "", "", "", "", 
  "", "", "", "", "", "", "", "", "", "", "", "", "", 2.095677*^7, 
  1.6377083*^7, 4.579687*^6, 323893., 491098., 9.86, 7.7, 2.15, 2310., 70.83, 
  2.12559409*^8, 25.04, 33.5, 8.552, 5.06, 14103.452, 3.4, 177.961, 8.11, 
  10.1, 17.9, "", 2.2, 75.88, 0.765}, {"BRA", "South America", "Brazil", 
  "2021-04-04", 1.2984956*^7, 31359., 64324., 331433., 1240., 2746.714, 
  61088.597, 147.531, 302.617, 1559.249, 5.834, 12.922, 0.97, "", "", "", "", 
  "", "", "", "", "", "", "", "", "", "", "", "", "", 2.1070128*^7, 
  1.6472281*^7, 4.597847*^6, 113358., 480449., 9.91, 7.75, 2.16, 2260., 
  70.83, 2.12559409*^8, 25.04, 33.5, 8.552, 5.06, 14103.452, 3.4, 177.961, 
  8.11, 10.1, 17.9, "", 2.2, 75.88, 0.765}, {"BRA", "South America", 
  "Brazil", "2021-04-05", 1.3013601*^7, 28645., 62855.143, 332752., 1319., 
  2698., 61223.359, 134.762, 295.706, 1565.454, 6.205, 12.693, 0.98, "", "", 
  "", "", "", "", "", "", "", "", "", "", "", "", "", "", "", 2.1960953*^7, 
  1.7128933*^7, 4.83202*^6, 890825., 554114., 10.33, 8.06, 2.27, 2607., 
  70.83, 2.12559409*^8, 25.04, 33.5, 8.552, 5.06, 14103.452, 3.4, 177.961, 
  8.11, 10.1, 17.9, "", 2.2, 75.88, 0.765}, {"BRA", "South America", 
  "Brazil", "2021-04-06", 1.310058*^7, 86979., 63210.143, 336947., 4195., 
  2757.286, 61632.558, 409.199, 297.376, 1585.19, 19.736, 12.972, 0.99, "", 
  "", "", "", "", "", "", "", "", "", "", "", "", "", "", "", "", 
  2.2850791*^7, 1.7791338*^7, 5.059453*^6, 889838., 661176., 10.75, 8.37, 
  2.38, 3111., 70.83, 2.12559409*^8, 25.04, 33.5, 8.552, 5.06, 14103.452, 
  3.4, 177.961, 8.11, 10.1, 17.9, "", 2.2, 75.88, 0.765}, 
 {"BRA", "South America", "Brazil", "2021-04-07", 1.3193205*^7, 92625., 
  63494., 340776., 3829., 2751.571, 62068.318, 435.761, 298.712, 1603.204, 
  18.014, 12.945, 0.99, "", "", "", "", "", "", "", "", "", "", "", "", "", 
  "", "", "", "", 2.4197996*^7, 1.8859274*^7, 5.338722*^6, 1.347205*^6, 
  720288., 11.38, 8.87, 2.51, 3389., 70.83, 2.12559409*^8, 25.04, 33.5, 
  8.552, 5.06, 14103.452, 3.4, 177.961, 8.11, 10.1, 17.9, "", 2.2, 75.88, 
  0.765}, {"BRA", "South America", "Brazil", "2021-04-08", 1.3279857*^7, 
  86652., 62859., 345025., 4249., 2820.143, 62475.978, 407.66, 295.724, 
  1623.193, 19.99, 13.268, 1., "", "", "", "", "", "", "", "", "", "", "", 
  "", "", "", "", "", "", 2.4981199*^7, 1.9386057*^7, 5.595142*^6, 783203., 
  726681., 11.75, 9.12, 2.63, 3419., 70.83, 2.12559409*^8, 25.04, 33.5, 
  8.552, 5.06, 14103.452, 3.4, 177.961, 8.11, 10.1, 17.9, "", 2.2, 75.88, 
  0.765}, {"BRA", "South America", "Brazil", "2021-04-09", 1.3373174*^7, 
  93317., 66156., 348718., 3693., 2930.286, 62914.994, 439.016, 311.235, 
  1640.567, 17.374, 13.786, 0.99, "", "", "", "", "", "", "", "", "", "", "", 
  "", "", "", "", "", "", 2.5735314*^7, 1.988687*^7, 5.848444*^6, 754115., 
  728920., 12.11, 9.36, 2.75, 3429., 70.83, 2.12559409*^8, 25.04, 33.5, 
  8.552, 5.06, 14103.452, 3.4, 177.961, 8.11, 10.1, 17.9, "", 2.2, 75.88, 
  0.765}, {"BRA", "South America", "Brazil", "2021-04-10", 1.3445006*^7, 
  71832., 70201.286, 351334., 2616., 3020.143, 63252.933, 337.938, 330.267, 
  1652.874, 12.307, 14.208, 0.99, "", "", "", "", "", "", "", "", "", "", "", 
  "", "", "", "", "", "", 2.6548845*^7, 2.0513828*^7, 6.035017*^6, 813531., 
  798868., 12.49, 9.65, 2.84, 3758., 70.83, 2.12559409*^8, 25.04, 33.5, 
  8.552, 5.06, 14103.452, 3.4, 177.961, 8.11, 10.1, 17.9, "", 2.2, 75.88, 
  0.765}, {"BRA", "South America", "Brazil", "2021-04-11", 1.3482023*^7, 
  37017., 71009.571, 353137., 1803., 3100.571, 63427.082, 174.149, 334.069, 
  1661.357, 8.482, 14.587, 0.98, "", "", "", "", "", "", "", "", "", "", "", 
  "", "", "", "", "", "", 2.6741261*^7, 2.0654434*^7, 6.086827*^6, 192416., 
  810162., 12.58, 9.72, 2.86, 3811., 70.83, 2.12559409*^8, 25.04, 33.5, 
  8.552, 5.06, 14103.452, 3.4, 177.961, 8.11, 10.1, 17.9, "", 2.2, 75.88, 
  0.765}, {"BRA", "South America", "Brazil", "2021-04-12", 1.3517808*^7, 
  35785., 72029.571, 354617., 1480., 3123.571, 63595.435, 168.353, 338.868, 
  1668.319, 6.963, 14.695, 0.98, "", "", "", "", "", "", "", "", "", "", "", 
  "", "", "", "", "", "", 2.7432994*^7, 2.1080623*^7, 6.352371*^6, 691733., 
  781720., 12.91, 9.92, 2.99, 3678., 70.83, 2.12559409*^8, 25.04, 33.5, 
  8.552, 5.06, 14103.452, 3.4, 177.961, 8.11, 10.1, 17.9, "", 2.2, 75.88, 
  0.765}, {"BRA", "South America", "Brazil", "2021-04-13", 1.3599994*^7, 
  82186., 71344.857, 358425., 3808., 3068.286, 63982.084, 386.65, 335.647, 
  1686.234, 17.915, 14.435, 0.98, "", "", "", "", "", "", "", "", "", "", "", 
  "", "", "", "", "", "", 3.0801723*^7, 2.360207*^7, 7.199653*^6, 
  3.368729*^6, 1.135847*^6, 14.49, 11.1, 3.39, 5344., 70.83, 2.12559409*^8, 
  25.04, 33.5, 8.552, 5.06, 14103.452, 3.4, 177.961, 8.11, 10.1, 17.9, "", 
  2.2, 75.88, 0.765}, {"BRA", "South America", "Brazil", "2021-04-14", 
  1.3673507*^7, 73513., 68614.571, 361884., 3459., 3015.429, 64327.931, 
  345.847, 322.802, 1702.508, 16.273, 14.186, 0.97, "", "", "", "", "", "", 
  "", "", "", "", "", "", "", "", "", "", "", 3.1703967*^7, 2.4197321*^7, 
  7.506646*^6, 902244., 1.072282*^6, 14.92, 11.38, 3.53, 5045., 70.83, 
  2.12559409*^8, 25.04, 33.5, 8.552, 5.06, 14103.452, 3.4, 177.961, 8.11, 
  10.1, 17.9, "", 2.2, 75.88, 0.765}, {"BRA", "South America", "Brazil", 
  "2021-04-15", 1.3746681*^7, 73174., 66689.143, 365444., 3560., 2917., 
  64672.183, 344.252, 313.744, 1719.256, 16.748, 13.723, 0.97, "", "", "", 
  "", "", "", "", "", "", "", "", "", "", "", "", "", "", "", "", "", "", 
  1.004792*^6, "", "", "", 4727., 70.83, 2.12559409*^8, 25.04, 33.5, 8.552, 
  5.06, 14103.452, 3.4, 177.961, 8.11, 10.1, 17.9, "", 2.2, 75.88, 0.765}, 
 {"BRA", "South America", "Brazil", "2021-04-16", 1.3832455*^7, 85774., 
  65611.571, 368749., 3305., 2861.571, 65075.713, 403.53, 308.674, 1734.804, 
  15.549, 13.462, 0.97, "", "", "", "", "", "", "", "", "", "", "", "", "", 
  "", "", "", "", "", "", "", "", 941458., "", "", "", 4429., 70.83, 
  2.12559409*^8, 25.04, 33.5, 8.552, 5.06, 14103.452, 3.4, 177.961, 8.11, 
  10.1, 17.9, "", 2.2, 75.88, 0.765}, {"BRA", "South America", "Brazil", 
  "2021-04-17", 1.3900091*^7, 67636., 65012.143, 371678., 2929., 2906.286, 
  65393.911, 318.198, 305.854, 1748.584, 13.78, 13.673, 0.97, "", "", "", "", 
  "", "", "", "", "", "", "", "", "", "", "", "", "", "", "", "", "", 
  869635., "", "", "", 4091., 70.83, 2.12559409*^8, 25.04, 33.5, 8.552, 5.06, 
  14103.452, 3.4, 177.961, 8.11, 10.1, 17.9, "", 2.2, 75.88, 0.765}, 
 {"BRA", "South America", "Brazil", "2021-04-18", 1.3943071*^7, 42980., 
  65864., 373335., 1657., 2885.429, 65596.113, 202.202, 309.862, 1756.38, 
  7.795, 13.575, 0.97, "", "", "", "", "", "", "", "", "", "", "", "", "", 
  "", "", "", "", 3.2947066*^7, 2.4350046*^7, 8.59702*^6, "", 886544., 15.5, 
  11.46, 4.04, 4171., 70.83, 2.12559409*^8, 25.04, 33.5, 8.552, 5.06, 
  14103.452, 3.4, 177.961, 8.11, 10.1, 17.9, "", 2.2, 75.88, 0.765}, 
 {"BRA", "South America", "Brazil", "2021-04-19", 1.3973695*^7, 30624., 
  65126.714, 374682., 1347., 2866.429, 65740.186, 144.073, 306.393, 1762.717, 
  6.337, 13.485, 0.96, "", "", "", "", "", "", "", "", "", "", "", "", "", 
  "", "", "", "", 3.3755229*^7, 2.4776701*^7, 8.978528*^6, 808163., 903176., 
  15.88, 11.66, 4.22, 4249., 63.43, 2.12559409*^8, 25.04, 33.5, 8.552, 5.06, 
  14103.452, 3.4, 177.961, 8.11, 10.1, 17.9, "", 2.2, 75.88, 0.765}, 
 {"BRA", "South America", "Brazil", "2021-04-20", 1.4043076*^7, 69381., 
  63297.429, 378003., 3321., 2796.857, 66066.593, 326.408, 297.787, 1778.34, 
  15.624, 13.158, 0.96, "", "", "", "", "", "", "", "", "", "", "", "", "", 
  "", "", "", "", 3.3807132*^7, 2.4805515*^7, 9.001617*^6, 51903., 429344., 
  15.9, 11.67, 4.23, 2020., 60.65, 2.12559409*^8, 25.04, 33.5, 8.552, 5.06, 
  14103.452, 3.4, 177.961, 8.11, 10.1, 17.9, "", 2.2, 75.88, 0.765}, 
 {"BRA", "South America", "Brazil", "2021-04-21", 1.4122795*^7, 79719., 
  64184., 381475., 3472., 2798.714, 66441.637, 375.043, 301.958, 1794.675, 
  16.334, 13.167, 0.96, "", "", "", "", "", "", "", "", "", "", "", "", "", 
  "", "", "", "", 3.405864*^7, 2.4918188*^7, 9.140452*^6, 251508., 336382., 
  16.02, 11.72, 4.3, 1583., 60.65, 2.12559409*^8, 25.04, 33.5, 8.552, 5.06, 
  14103.452, 3.4, 177.961, 8.11, 10.1, 17.9, "", 2.2, 75.88, 0.765}, 
 {"BRA", "South America", "Brazil", "2021-04-22", 1.4167973*^7, 45178., 
  60184.571, 383502., 2027., 2579.714, 66654.179, 212.543, 283.142, 1804.211, 
  9.536, 12.136, 0.95, "", "", "", "", "", "", "", "", "", "", "", "", "", 
  "", "", "", "", 3.5024957*^7, 2.5340967*^7, 9.68399*^6, 966317., 430031., 
  16.48, 11.92, 4.56, 2023., 60.65, 2.12559409*^8, 25.04, 33.5, 8.552, 5.06, 
  14103.452, 3.4, 177.961, 8.11, 10.1, 17.9, "", 2.2, 75.88, 0.765}, 
 {"BRA", "South America", "Brazil", "2021-04-23", 1.4237078*^7, 69105., 
  57803.286, 386416., 2914., 2523.857, 66979.289, 325.109, 271.939, 1817.92, 
  13.709, 11.874, 0.96, "", "", "", "", "", "", "", "", "", "", "", "", "", 
  "", "", "", "", 3.7112833*^7, 2.6398005*^7, 1.0714828*^7, 2.087876*^6, 
  683902., 17.46, 12.42, 5.04, 3217., 60.65, 2.12559409*^8, 25.04, 33.5, 
  8.552, 5.06, 14103.452, 3.4, 177.961, 8.11, 10.1, 17.9, "", 2.2, 75.88, 
  0.765}, {"BRA", "South America", "Brazil", "2021-04-24", 1.4308215*^7, 
  71137., 58303.429, 389492., 3076., 2544.857, 67313.957, 334.669, 274.292, 
  1832.391, 14.471, 11.972, 0.97, "", "", "", "", "", "", "", "", "", "", "", 
  "", "", "", "", "", "", 3.7730651*^7, 2.6687711*^7, 1.104294*^7, 617818., 
  727766., 17.75, 12.56, 5.2, 3424., 60.65, 2.12559409*^8, 25.04, 33.5, 
  8.552, 5.06, 14103.452, 3.4, 177.961, 8.11, 10.1, 17.9, "", 2.2, 75.88, 
  0.765}, {"BRA", "South America", "Brazil", "2021-04-25", 1.4340787*^7, 
  32572., 56816.571, 390797., 1305., 2494.571, 67467.195, 153.237, 267.297, 
  1838.531, 6.139, 11.736, 0.97, "", "", "", "", "", "", "", "", "", "", "", 
  "", "", "", "", "", "", 3.8027113*^7, 2.6873143*^7, 1.115397*^7, 296462., 
  725721., 17.89, 12.64, 5.25, 3414., 60.65, 2.12559409*^8, 25.04, 33.5, 
  8.552, 5.06, 14103.452, 3.4, 177.961, 8.11, 10.1, 17.9, "", 2.2, 75.88, 
  0.765}, {"BRA", "South America", "Brazil", "2021-04-26", 1.4369423*^7, 
  28636., 56532.571, 391936., 1139., 2464.857, 67601.915, 134.72, 265.961, 
  1843.889, 5.359, 11.596, 0.98, "", "", "", "", "", "", "", "", "", "", "", 
  "", "", "", "", "", "", 3.8986878*^7, 2.7345796*^7, 1.1641082*^7, 959765., 
  747378., 18.34, 12.87, 5.48, 3516., 60.65, 2.12559409*^8, 25.04, 33.5, 
  8.552, 5.06, 14103.452, 3.4, 177.961, 8.11, 10.1, 17.9, "", 2.2, 75.88, 
  0.765}, {"BRA", "South America", "Brazil", "2021-04-27", 1.4441563*^7, 
  72140., 56926.714, 395022., 3086., 2431.286, 67941.302, 339.387, 267.816, 
  1858.408, 14.518, 11.438, 0.98, "", "", "", "", "", "", "", "", "", "", "", 
  "", "", "", "", "", "", 4.0168799*^7, 2.7920546*^7, 1.2248253*^7, 
  1.181921*^6, 908810., 18.9, 13.14, 5.76, 4276., 60.65, 2.12559409*^8, 
  25.04, 33.5, 8.552, 5.06, 14103.452, 3.4, 177.961, 8.11, 10.1, 17.9, "", 
  2.2, 75.88, 0.765}, {"BRA", "South America", "Brazil", "2021-04-28", 
  1.4521289*^7, 79726., 56927.714, 398185., 3163., 2387.143, 68316.378, 
  375.076, 267.82, 1873.288, 14.881, 11.23, 0.99, "", "", "", "", "", "", "", 
  "", "", "", "", "", "", "", "", "", "", 4.1003659*^7, 2.8312*^7, 
  1.2691659*^7, 834860., 992146., 19.29, 13.32, 5.97, 4668., 60.65, 
  2.12559409*^8, 25.04, 33.5, 8.552, 5.06, 14103.452, 3.4, 177.961, 8.11, 
  10.1, 17.9, "", 2.2, 75.88, 0.765}, {"BRA", "South America", "Brazil", 
  "2021-04-29", 1.4590678*^7, 69389., 60386.429, 401186., 3001., 2526.286, 
  68642.824, 326.445, 284.092, 1887.406, 14.118, 11.885, 0.99, "", "", "", 
  "", "", "", "", "", "", "", "", "", "", "", "", "", "", 4.1989957*^7, 
  2.8778338*^7, 1.3211619*^7, 986298., 995000., 19.75, 13.54, 6.22, 4681., 
  60.65, 2.12559409*^8, 25.04, 33.5, 8.552, 5.06, 14103.452, 3.4, 177.961, 
  8.11, 10.1, 17.9, "", 2.2, 75.88, 0.765}, {"BRA", "South America", 
  "Brazil", "2021-04-30", 1.4659011*^7, 68333., 60276.143, 403781., 2595., 
  2480.714, 68964.301, 321.477, 283.573, 1899.615, 12.208, 11.671, 0.99, "", 
  "", "", "", "", "", "", "", "", "", "", "", "", "", "", "", "", 
  4.2698862*^7, 2.9149512*^7, 1.354935*^7, 708905., 798004., 20.09, 13.71, 
  6.37, 3754., 60.65, 2.12559409*^8, 25.04, 33.5, 8.552, 5.06, 14103.452, 
  3.4, 177.961, 8.11, 10.1, 17.9, "", 2.2, 75.88, 0.765}, 
 {"BRA", "South America", "Brazil", "2021-05-01", 1.4725975*^7, 66964., 
  59680., 406437., 2656., 2420.714, 69279.337, 315.037, 280.769, 1912.11, 
  12.495, 11.388, 0.99, "", "", "", "", "", "", "", "", "", "", "", "", "", 
  "", "", "", "", 4.3036179*^7, 2.9336953*^7, 1.3699226*^7, 337317., 757933., 
  20.25, 13.8, 6.44, 3566., 60.65, 2.12559409*^8, 25.04, 33.5, 8.552, 5.06, 
  14103.452, 3.4, 177.961, 8.11, 10.1, 17.9, "", 2.2, 75.88, 0.765}, 
 {"BRA", "South America", "Brazil", "2021-05-02", 1.475491*^7, 28935., 
  59160.429, 407639., 1202., 2406., 69415.464, 136.127, 278.324, 1917.765, 
  5.655, 11.319, 1., "", "", "", "", "", "", "", "", "", "", "", "", "", "", 
  "", "", "", 4.3173356*^7, 2.9421191*^7, 1.3752165*^7, 137177., 735178., 
  20.31, 13.84, 6.47, 3459., 60.65, 2.12559409*^8, 25.04, 33.5, 8.552, 5.06, 
  14103.452, 3.4, 177.961, 8.11, 10.1, 17.9, "", 2.2, 75.88, 0.765}, 
 {"BRA", "South America", "Brazil", "2021-05-03", 1.4779529*^7, 24619., 
  58586.571, 408622., 983., 2383.714, 69531.286, 115.822, 275.624, 1922.39, 
  4.625, 11.214, 1., "", "", "", "", "", "", "", "", "", "", "", "", "", "", 
  "", "", "", 4.3962159*^7, 2.9865013*^7, 1.4097146*^7, 788803., 710754., 
  20.68, 14.05, 6.63, 3344., 56.94, 2.12559409*^8, 25.04, 33.5, 8.552, 5.06, 
  14103.452, 3.4, 177.961, 8.11, 10.1, 17.9, "", 2.2, 75.88, 0.765}, 
 {"BRA", "South America", "Brazil", "2021-05-04", 1.4856888*^7, 77359., 
  59332.143, 411588., 2966., 2366.571, 69895.226, 363.941, 279.132, 1936.343, 
  13.954, 11.134, 1.01, "", "", "", "", "", "", "", "", "", "", "", "", "", 
  "", "", "", "", 4.5273825*^7, 3.0658945*^7, 1.461488*^7, 1.311666*^6, 
  729289., 21.3, 14.42, 6.88, 3431., 56.94, 2.12559409*^8, 25.04, 33.5, 
  8.552, 5.06, 14103.452, 3.4, 177.961, 8.11, 10.1, 17.9, "", 2.2, 75.88, 
  0.765}, {"BRA", "South America", "Brazil", "2021-05-05", 1.4930183*^7, 
  73295., 58413.429, 414399., 2811., 2316.286, 70240.048, 344.821, 274.81, 
  1949.568, 13.225, 10.897, 1.01, "", "", "", "", "", "", "", "", "", "", "", 
  "", "", "", "", "", "", 4.6185689*^7, 3.1265483*^7, 1.4920206*^7, 911864., 
  740290., 21.73, 14.71, 7.02, 3483., 56.94, 2.12559409*^8, 25.04, 33.5, 
  8.552, 5.06, 14103.452, 3.4, 177.961, 8.11, 10.1, 17.9, "", 2.2, 75.88, 
  0.765}, {"BRA", "South America", "Brazil", "2021-05-06", 1.5003563*^7, 
  73380., 58983.571, 416949., 2550., 2251.857, 70585.269, 345.221, 277.492, 
  1961.565, 11.997, 10.594, 1.01, "", "", "", "", "", "", "", "", "", "", "", 
  "", "", "", "", "", "", 4.6542392*^7, 3.1504414*^7, 1.5037978*^7, 356703., 
  650348., 21.9, 14.82, 7.07, 3060., 56.94, 2.12559409*^8, 25.04, 33.5, 
  8.552, 5.06, 14103.452, 3.4, 177.961, 8.11, 10.1, 17.9, "", 2.2, 75.88, 
  0.765}, {"BRA", "South America", "Brazil", "2021-05-07", 1.5082449*^7, 
  78886., 60491.143, 419114., 2165., 2190.429, 70956.393, 371.124, 284.585, 
  1971.75, 10.185, 10.305, 1.02, "", "", "", "", "", "", "", "", "", "", "", 
  "", "", "", "", "", "", 4.687546*^7, 3.1722544*^7, 1.5152916*^7, 333068., 
  596657., 22.05, 14.92, 7.13, 2807., 56.94, 2.12559409*^8, 25.04, 33.5, 
  8.552, 5.06, 14103.452, 3.4, 177.961, 8.11, 10.1, 17.9, "", 2.2, 75.88, 
  0.765}, {"BRA", "South America", "Brazil", "2021-05-08", 1.5145879*^7, 
  63430., 59986.286, 421316., 2202., 2125.571, 71254.804, 298.411, 282.21, 
  1982.109, 10.359, 10., 1.02, "", "", "", "", "", "", "", "", "", "", "", 
  "", "", "", "", "", "", "", "", "", "", 571797., "", "", "", 2690., 56.94, 
  2.12559409*^8, 25.04, 33.5, 8.552, 5.06, 14103.452, 3.4, 177.961, 8.11, 
  10.1, 17.9, "", 2.2, 75.88, 0.765}, {"BRA", "South America", "Brazil", 
  "2021-05-09", 1.518479*^7, 38911., 61411.429, 422340., 1024., 2100.143, 
  71437.863, 183.059, 288.914, 1986.927, 4.817, 9.88, 1.02, "", "", "", "", 
  "", "", "", "", "", "", "", "", "", "", "", "", "", "", "", "", "", 
  575528., "", "", "", 2708., 56.94, 2.12559409*^8, 25.04, 33.5, 8.552, 5.06, 
  14103.452, 3.4, 177.961, 8.11, 10.1, 17.9, "", 2.2, 75.88, 0.765}, 
 {"BRA", "South America", "Brazil", "2021-05-10", 1.520999*^7, 25200., 
  61494.429, 423229., 889., 2086.714, 71556.418, 118.555, 289.305, 1991.109, 
  4.182, 9.817, 1.02, "", "", "", "", "", "", "", "", "", "", "", "", "", "", 
  "", "", "", 4.7365348*^7, 3.2101075*^7, 1.5264273*^7, "", 486170., 22.28, 
  15.1, 7.18, 2287., 56.94, 2.12559409*^8, 25.04, 33.5, 8.552, 5.06, 
  14103.452, 3.4, 177.961, 8.11, 10.1, 17.9, "", 2.2, 75.88, 0.765}, 
 {"BRA", "South America", "Brazil", "2021-05-11", 1.5282705*^7, 72715., 
  60831., 425540., 2311., 1993.143, 71898.511, 342.093, 286.184, 2001.981, 
  10.872, 9.377, 1.02, "", "", "", "", "", "", "", "", "", "", "", "", "", 
  "", "", "", "", 4.8193472*^7, 3.2647725*^7, 1.5545747*^7, 828124., 417092., 
  22.67, 15.36, 7.31, 1962., 56.94, 2.12559409*^8, 25.04, 33.5, 8.552, 5.06, 
  14103.452, 3.4, 177.961, 8.11, 10.1, 17.9, "", 2.2, 75.88, 0.765}, 
 {"BRA", "South America", "Brazil", "2021-05-12", 1.5359397*^7, 76692., 
  61316.286, 428034., 2494., 1947.857, 72259.314, 360.803, 288.467, 2013.715, 
  11.733, 9.164, 1.02, "", "", "", "", "", "", "", "", "", "", "", "", "", 
  "", "", "", "", 4.9188608*^7, 3.3332789*^7, 1.5855819*^7, 995136., 428988., 
  23.14, 15.68, 7.46, 2018., 56.94, 2.12559409*^8, 25.04, 33.5, 8.552, 5.06, 
  14103.452, 3.4, 177.961, 8.11, 10.1, 17.9, "", 2.2, 75.88, 0.765}, 
 {"BRA", "South America", "Brazil", "2021-05-13", 1.5433989*^7, 74592., 
  61489.429, 430417., 2383., 1924., 72610.237, 350.923, 289.281, 2024.926, 
  11.211, 9.052, 1.03, "", "", "", "", "", "", "", "", "", "", "", "", "", 
  "", "", "", "", 5.0308106*^7, 3.4092728*^7, 1.6215378*^7, 1.119498*^6, 
  537959., 23.67, 16.04, 7.63, 2531., 56.94, 2.12559409*^8, 25.04, 33.5, 
  8.552, 5.06, 14103.452, 3.4, 177.961, 8.11, 10.1, 17.9, "", 2.2, 75.88, 
  0.765}, {"BRA", "South America", "Brazil", "2021-05-14", 1.5519525*^7, 
  85536., 62439.429, 432628., 2211., 1930.571, 73012.647, 402.41, 293.75, 
  2035.327, 10.402, 9.083, 1.03, "", "", "", "", "", "", "", "", "", "", "", 
  "", "", "", "", "", "", 5.2093242*^7, 3.5383566*^7, 1.6709676*^7, 
  1.785136*^6, 745397., 24.51, 16.65, 7.86, 3507., 56.94, 2.12559409*^8, 
  25.04, 33.5, 8.552, 5.06, 14103.452, 3.4, 177.961, 8.11, 10.1, 17.9, "", 
  2.2, 75.88, 0.765}, {"BRA", "South America", "Brazil", "2021-05-15", 
  1.5586534*^7, 67009., 62950.714, 434715., 2087., 1914.143, 73327.895, 
  315.248, 296.156, 2045.146, 9.818, 9.005, 1.03, "", "", "", "", "", "", "", 
  "", "", "", "", "", "", "", "", "", "", 5.2641583*^7, 3.5731848*^7, 
  1.6909735*^7, 548341., 800404., 24.77, 16.81, 7.96, 3766., 60.65, 
  2.12559409*^8, 25.04, 33.5, 8.552, 5.06, 14103.452, 3.4, 177.961, 8.11, 
  10.1, 17.9, "", 2.2, 75.88, 0.765}, {"BRA", "South America", "Brazil", 
  "2021-05-16", 1.5627243*^7, 40709., 63207.571, 435751., 1036., 1915.857, 
  73519.413, 191.518, 297.364, 2050.02, 4.874, 9.013, 1.03, "", "", "", "", 
  "", "", "", "", "", "", "", "", "", "", "", "", "", 5.2771668*^7, 
  3.5801333*^7, 1.6970335*^7, 130085., 795659., 24.83, 16.84, 7.98, 3743., 
  60.65, 2.12559409*^8, 25.04, 33.5, 8.552, 5.06, 14103.452, 3.4, 177.961, 
  8.11, 10.1, 17.9, "", 2.2, 75.88, 0.765}, {"BRA", "South America", 
  "Brazil", "2021-05-17", 1.5657391*^7, 30148., 63914.429, 436537., 786., 
  1901.143, 73661.246, 141.833, 300.69, 2053.718, 3.698, 8.944, 1.02, "", "", 
  "", "", "", "", "", "", "", "", "", "", "", "", "", "", "", 5.3624328*^7, 
  3.6355939*^7, 1.7268389*^7, 852660., 894140., 25.23, 17.1, 8.12, 4207., 
  60.65, 2.12559409*^8, 25.04, 33.5, 8.552, 5.06, 14103.452, 3.4, 177.961, 
  8.11, 10.1, 17.9, "", 2.2, 75.88, 0.765}, {"BRA", "South America", 
  "Brazil", "2021-05-18", 1.5732836*^7, 75445., 64304.429, 439050., 2513., 
  1930., 74016.182, 354.936, 302.524, 2065.54, 11.823, 9.08, 1.02, "", "", 
  "", "", "", "", "", "", "", "", "", "", "", "", "", "", "", 5.433224*^7, 
  3.6844286*^7, 1.7487954*^7, 707912., 876967., 25.56, 17.33, 8.23, 4126., 
  60.65, 2.12559409*^8, 25.04, 33.5, 8.552, 5.06, 14103.452, 3.4, 177.961, 
  8.11, 10.1, 17.9, "", 2.2, 75.88, 0.765}, {"BRA", "South America", 
  "Brazil", "2021-05-19", 1.5812055*^7, 79219., 64665.429, 441691., 2641., 
  1951., 74388.874, 372.691, 304.223, 2077.965, 12.425, 9.179, 1.02, "", "", 
  "", "", "", "", "", "", "", "", "", "", "", "", "", "", "", 5.5098913*^7, 
  3.7376193*^7, 1.772272*^7, 766673., 844329., 25.92, 17.58, 8.34, 3972., 
  60.65, 2.12559409*^8, 25.04, 33.5, 8.552, 5.06, 14103.452, 3.4, 177.961, 
  8.11, 10.1, 17.9, "", 2.2, 75.88, 0.765}, {"BRA", "South America", 
  "Brazil", "2021-05-20", 1.5894094*^7, 82039., 65729.286, 444094., 2403., 
  1953.857, 74774.832, 385.958, 309.228, 2089.27, 11.305, 9.192, 1.02, "", 
  "", "", "", "", "", "", "", "", "", "", "", "", "", "", "", "", 
  5.5960152*^7, 3.793784*^7, 1.8022312*^7, 861239., 807435., 26.33, 17.85, 
  8.48, 3799., 60.65, 2.12559409*^8, 25.04, 33.5, 8.552, 5.06, 14103.452, 
  3.4, 177.961, 8.11, 10.1, 17.9, "", 2.2, 75.88, 0.765}, 
 {"BRA", "South America", "Brazil", "2021-05-21", 1.5970949*^7, 76855., 
  64489.143, 446309., 2215., 1954.429, 75136.401, 361.57, 303.393, 2099.691, 
  10.421, 9.195, 1.02, "", "", "", "", "", "", "", "", "", "", "", "", "", 
  "", "", "", "", "", "", "", "", 774713., "", "", "", 3645., 60.65, 
  2.12559409*^8, 25.04, 33.5, 8.552, 5.06, 14103.452, 3.4, 177.961, 8.11, 
  10.1, 17.9, "", 2.2, 75.88, 0.765}, {"BRA", "South America", "Brazil", 
  "2021-05-22", 1.6047439*^7, 76490., 65843.571, 448208., 1899., 1927.571, 
  75496.253, 359.852, 309.765, 2108.625, 8.934, 9.068, 1.02, "", "", "", "", 
  "", "", "", "", "", "", "", "", "", "", "", "", "", "", "", "", "", 
  918676., "", "", "", 4322., 60.65, 2.12559409*^8, 25.04, 33.5, 8.552, 5.06, 
  14103.452, 3.4, 177.961, 8.11, 10.1, 17.9, "", 2.2, 75.88, 0.765}, 
 {"BRA", "South America", "Brazil", "2021-05-23", 1.6083258*^7, 35819., 
  65145., 449068., 860., 1902.429, 75664.766, 168.513, 306.479, 2112.671, 
  4.046, 8.95, 1.01, "", "", "", "", "", "", "", "", "", "", "", "", "", "", 
  "", "", "", "", "", "", "", 1.12239*^6, "", "", "", 5280., 60.65, 
  2.12559409*^8, 25.04, 33.5, 8.552, 5.06, 14103.452, 3.4, 177.961, 8.11, 
  10.1, 17.9, "", 2.2, 75.88, 0.765}, {"BRA", "South America", "Brazil", 
  "2021-05-24", 1.6120756*^7, 37498., 66195., 449858., 790., 1903., 
  75841.178, 176.412, 311.419, 2116.387, 3.717, 8.953, 1.01, "", "", "", "", 
  "", "", "", "", "", 3.1716527*^7, 149.213, "", "", "", "", "", 
  "tests performed", "", "", "", "", 1.222878*^6, "", "", "", 5753., "", 
  2.12559409*^8, 25.04, 33.5, 8.552, 5.06, 14103.452, 3.4, 177.961, 8.11, 
  10.1, 17.9, "", 2.2, 75.88, 0.765}, {"BRA", "South America", "Brazil", 
  "2021-05-25", 1.6194209*^7, 73453., 65910.429, 452031., 2173., 1854.429, 
  76186.743, 345.565, 310.08, 2126.61, 10.223, 8.724, 1., "", "", "", "", "", 
  "", "", "", "", "", "", "", "", "", "", "", "", 6.3740557*^7, 4.2702699*^7, 
  2.1037858*^7, "", 1.344045*^6, 29.99, 20.09, 9.9, 6323., "", 2.12559409*^8, 
  25.04, 33.5, 8.552, 5.06, 14103.452, 3.4, 177.961, 8.11, 10.1, 17.9, "", 
  2.2, 75.88, 0.765}, {"BRA", "South America", "Brazil", "2021-05-26", 
  1.6274695*^7, 80486., 66091.429, 454429., 2398., 1819.714, 76565.394, 
  378.652, 310.932, 2137.892, 11.282, 8.561, 1., "", "", "", "", "", "", "", 
  "", "", "", "", "", "", "", "", "", "", 6.4568609*^7, 4.3239648*^7, 
  2.1328961*^7, 828052., 1.352814*^6, 30.38, 20.34, 10.03, 6364., "", 
  2.12559409*^8, 25.04, 33.5, 8.552, 5.06, 14103.452, 3.4, 177.961, 8.11, 
  10.1, 17.9, "", 2.2, 75.88, 0.765}, {"BRA", "South America", "Brazil", 
  "2021-05-27", 1.6342162*^7, 67467., 64009.714, 456674., 2245., 1797.143, 
  76882.798, 317.403, 301.138, 2148.453, 10.562, 8.455, 0.99, "", "", "", "", 
  "", "", "", "", "", "", "", "", "", "", "", "", "", 6.5268576*^7, 
  4.3727936*^7, 2.154064*^7, 699967., 1.329775*^6, 30.71, 20.57, 10.13, 
  6256., "", 2.12559409*^8, 25.04, 33.5, 8.552, 5.06, 14103.452, 3.4, 
  177.961, 8.11, 10.1, 17.9, "", 2.2, 75.88, 0.765}, 
 {"BRA", "South America", "Brazil", "2021-05-28", 1.639193*^7, 49768., 
  60140.143, 459045., 2371., 1819.429, 77116.934, 234.137, 282.933, 2159.608, 
  11.155, 8.56, 1., "", "", "", "", "", "", "", "", "", "", "", "", "", "", 
  "", "", "", 6.6432341*^7, 4.4564785*^7, 2.1867556*^7, 1.163765*^6, 
  1.27373*^6, 31.25, 20.97, 10.29, 5992., "", 2.12559409*^8, 25.04, 33.5, 
  8.552, 5.06, 14103.452, 3.4, 177.961, 8.11, 10.1, 17.9, "", 2.2, 75.88, 
  0.765}, {"BRA", "South America", "Brazil", "2021-05-29", 1.64716*^7, 
  79670., 60594.429, 461057., 2012., 1835.571, 77491.747, 374.813, 285.071, 
  2169.074, 9.466, 8.636, 1., "", "", "", "", "", "", "", "", "", "", "", "", 
  "", "", "", "", "", 6.6934363*^7, 4.4956732*^7, 2.1977631*^7, 502022., 
  1.12315*^6, 31.49, 21.15, 10.34, 5284., "", 2.12559409*^8, 25.04, 33.5, 
  8.552, 5.06, 14103.452, 3.4, 177.961, 8.11, 10.1, 17.9, "", 2.2, 75.88, 
  0.765}, {"BRA", "South America", "Brazil", "2021-05-30", 1.651512*^7, 
  43520., 61694.571, 461931., 874., 1837.571, 77696.49, 204.743, 290.246, 
  2173.185, 4.112, 8.645, 1., "", "", "", "", "", "", "", "", "", "", "", "", 
  "", "", "", "", "", 6.7088046*^7, 4.5079934*^7, 2.2008112*^7, 153683., 
  922807., 31.56, 21.21, 10.35, 4341., "", 2.12559409*^8, 25.04, 33.5, 8.552, 
  5.06, 14103.452, 3.4, 177.961, 8.11, 10.1, 17.9, "", 2.2, 75.88, 0.765}, 
 {"BRA", "South America", "Brazil", "2021-05-31", 1.6545554*^7, 30434., 
  60685.429, 462791., 860., 1847.571, 77839.669, 143.179, 285.499, 2177.231, 
  4.046, 8.692, 1., "", "", "", "", "", "", "", "", "", "", "", "", "", "", 
  "", "", "", 6.748273*^7, 4.5376214*^7, 2.2106516*^7, 394684., 756893., 
  31.75, 21.35, 10.4, 3561., "", 2.12559409*^8, 25.04, 33.5, 8.552, 5.06, 
  14103.452, 3.4, 177.961, 8.11, 10.1, 17.9, "", 2.2, 75.88, 0.765}, 
 {"BRA", "South America", "Brazil", "2021-06-01", 1.662448*^7, 78926., 
  61467.286, 465199., 2408., 1881.143, 78210.981, 371.313, 289.177, 2188.56, 
  11.329, 8.85, 1., "", "", "", "", "", "", "", "", "", "", "", "", "", "", 
  "", "", "", 6.8244216*^7, 4.594021*^7, 2.2304006*^7, 761486., 643380., 
  32.11, 21.61, 10.49, 3027., "", 2.12559409*^8, 25.04, 33.5, 8.552, 5.06, 
  14103.452, 3.4, 177.961, 8.11, 10.1, 17.9, "", 2.2, 75.88, 0.765}, 
 {"BRA", "South America", "Brazil", "2021-06-02", 1.6720081*^7, 95601., 
  63626.571, 467706., 2507., 1896.714, 78660.743, 449.761, 299.335, 2200.354, 
  11.794, 8.923, 1., "", "", "", "", "", "", "", "", "", "", "", "", "", "", 
  "", "", "", 6.891986*^7, 4.6498375*^7, 2.2421485*^7, 675644., 621607., 
  32.42, 21.88, 10.55, 2924., "", 2.12559409*^8, 25.04, 33.5, 8.552, 5.06, 
  14103.452, 3.4, 177.961, 8.11, 10.1, 17.9, "", 2.2, 75.88, 0.765}, 
 {"BRA", "South America", "Brazil", "2021-06-03", 1.6803472*^7, 83391., 
  65901.429, 469388., 1682., 1816.286, 79053.061, 392.319, 310.038, 2208.267, 
  7.913, 8.545, 0.99, "", "", "", "", "", "", "", "", "", "", "", "", "", "", 
  "", "", "", 7.03303*^7, 4.7636424*^7, 2.2693876*^7, 1.41044*^6, 723103., 
  33.09, 22.41, 10.68, 3402., "", 2.12559409*^8, 25.04, 33.5, 8.552, 5.06, 
  14103.452, 3.4, 177.961, 8.11, 10.1, 17.9, "", 2.2, 75.88, 0.765}, 
 {"BRA", "South America", "Brazil", "2021-06-04", 1.6841408*^7, 37936., 
  64211.143, 470842., 1454., 1685.286, 79231.534, 178.472, 302.086, 2215.108, 
  6.84, 7.929, 0.98, "", "", "", "", "", "", "", "", "", "", "", "", "", "", 
  "", "", "", 7.0743531*^7, 4.8007886*^7, 2.2735645*^7, 413231., 615884., 
  33.28, 22.59, 10.7, 2897., "", 2.12559409*^8, 25.04, 33.5, 8.552, 5.06, 
  14103.452, 3.4, 177.961, 8.11, 10.1, 17.9, "", 2.2, 75.88, 0.765}, 
 {"BRA", "South America", "Brazil", "2021-06-05", 1.6907425*^7, 66017., 
  62260.714, 472531., 1689., 1639.143, 79542.115, 310.581, 292.91, 2223.054, 
  7.946, 7.711, 0.98, "", "", "", "", "", "", "", "", "", "", "", "", "", "", 
  "", "", "", 7.1429257*^7, 4.8576572*^7, 2.2852685*^7, 685726., 642128., 
  33.6, 22.85, 10.75, 3021., "", 2.12559409*^8, 25.04, 33.5, 8.552, 5.06, 
  14103.452, 3.4, 177.961, 8.11, 10.1, 17.9, "", 2.2, 75.88, 0.765}, 
 {"BRA", "South America", "Brazil", "2021-06-06", 1.6947062*^7, 39637., 
  61706., 473404., 873., 1639., 79728.59, 186.475, 290.3, 2227.161, 4.107, 
  7.711, 0.98, "", "", "", "", "", "", "", "", "", "", "", "", "", "", "", 
  "", "", 7.1691137*^7, 4.8802098*^7, 2.2889039*^7, 261880., 657584., 33.73, 
  22.96, 10.77, 3094., "", 2.12559409*^8, 25.04, 33.5, 8.552, 5.06, 
  14103.452, 3.4, 177.961, 8.11, 10.1, 17.9, "", 2.2, 75.88, 0.765}, 
 {"BRA", "South America", "Brazil", "2021-06-07", 1.6984218*^7, 37156., 
  62666.286, 474414., 1010., 1660.429, 79903.393, 174.803, 294.818, 2231.912, 
  4.752, 7.812, "", "", "", "", "", "", "", "", "", "", "", "", "", "", "", 
  "", "", "", "", "", "", "", "", "", "", "", "", "", 2.12559409*^8, 25.04, 
  33.5, 8.552, 5.06, 14103.452, 3.4, 177.961, 8.11, 10.1, 17.9, "", 2.2, 
  75.88, 0.765}, {"VGB", "North America", "British Virgin Islands", 
  "2021-05-21", "", "", "", "", "", "", "", "", "", "", "", "", "", "", "", 
  "", "", "", "", "", "", "", "", "", "", "", "", "", "", "", 15031., 11255., 
  3776., "", "", 49.71, 37.22, 12.49, "", "", 30237., 207.973, "", "", "", 
  "", "", "", 13.67, "", "", "", "", 79.07, ""}, 
 {"VGB", "North America", "British Virgin Islands", "2021-05-22", "", "", "", 
  "", "", "", "", "", "", "", "", "", "", "", "", "", "", "", "", "", "", "", 
  "", "", "", "", "", "", "", "", "", "", "", "", 182., "", "", "", 6019., 
  "", 30237., 207.973, "", "", "", "", "", "", 13.67, "", "", "", "", 79.07, 
  ""}, {"VGB", "North America", "British Virgin Islands", "2021-05-23", "", 
  "", "", "", "", "", "", "", "", "", "", "", "", "", "", "", "", "", "", "", 
  "", "", "", "", "", "", "", "", "", "", "", "", "", "", 182., "", "", "", 
  6019., "", 30237., 207.973, "", "", "", "", "", "", 13.67, "", "", "", "", 
  79.07, ""}, {"VGB", "North America", "British Virgin Islands", 
  "2021-05-24", "", "", "", "", "", "", "", "", "", "", "", "", "", "", "", 
  "", "", "", "", "", "", "", "", "", "", "", "", "", "", "", "", "", "", "", 
  182., "", "", "", 6019., "", 30237., 207.973, "", "", "", "", "", "", 
  13.67, "", "", "", "", 79.07, ""}, {"VGB", "North America", 
  "British Virgin Islands", "2021-05-25", "", "", "", "", "", "", "", "", "", 
  "", "", "", "", "", "", "", "", "", "", "", "", "", "", "", "", "", "", "", 
  "", "", "", "", "", "", 182., "", "", "", 6019., "", 30237., 207.973, "", 
  "", "", "", "", "", 13.67, "", "", "", "", 79.07, ""}, 
 {"VGB", "North America", "British Virgin Islands", "2021-05-26", "", "", "", 
  "", "", "", "", "", "", "", "", "", "", "", "", "", "", "", "", "", "", "", 
  "", "", "", "", "", "", "", "", "", "", "", "", 182., "", "", "", 6019., 
  "", 30237., 207.973, "", "", "", "", "", "", 13.67, "", "", "", "", 79.07, 
  ""}, {"VGB", "North America", "British Virgin Islands", "2021-05-27", "", 
  "", "", "", "", "", "", "", "", "", "", "", "", "", "", "", "", "", "", "", 
  "", "", "", "", "", "", "", "", "", "", "", "", "", "", 182., "", "", "", 
  6019., "", 30237., 207.973, "", "", "", "", "", "", 13.67, "", "", "", "", 
  79.07, ""}, {"VGB", "North America", "British Virgin Islands", 
  "2021-05-28", "", "", "", "", "", "", "", "", "", "", "", "", "", "", "", 
  "", "", "", "", "", "", "", "", "", "", "", "", "", "", "", 16302., 11553., 
  4749., "", 182., 53.91, 38.21, 15.71, 6019., "", 30237., 207.973, "", "", 
  "", "", "", "", 13.67, "", "", "", "", 79.07, ""}, 
 {"BRN", "Asia", "Brunei", "2020-03-09", 1., 1., "", "", "", "", 2.286, 
  2.286, "", "", "", "", "", "", "", "", "", "", "", "", "", "", "", "", "", 
  "", "", "", "", "", "", "", "", "", "", "", "", "", "", 19.44, 437483., 
  81.347, 32.4, 4.591, 2.382, 71809.251, "", 201.285, 12.79, 2., 30.9, "", 
  2.7, 75.86, 0.838}, {"BRN", "Asia", "Brunei", "2020-03-10", 1., 0., "", "", 
  "", "", 2.286, 0., "", "", "", "", "", "", "", "", "", "", "", "", "", "", 
  "", "", "", "", "", "", "", "", "", "", "", "", "", "", "", "", "", 19.44, 
  437483., 81.347, 32.4, 4.591, 2.382, 71809.251, "", 201.285, 12.79, 2., 
  30.9, "", 2.7, 75.86, 0.838}, {"BRN", "Asia", "Brunei", "2020-03-11", 11., 
  10., "", "", "", "", 25.144, 22.858, "", "", "", "", "", "", "", "", "", 
  "", "", "", "", "", "", "", "", "", "", "", "", "", "", "", "", "", "", "", 
  "", "", "", 30.56, 437483., 81.347, 32.4, 4.591, 2.382, 71809.251, "", 
  201.285, 12.79, 2., 30.9, "", 2.7, 75.86, 0.838}, 
 {"BRN", "Asia", "Brunei", "2020-03-12", 11., 0., "", "", "", "", 25.144, 0., 
  "", "", "", "", "", "", "", "", "", "", "", "", "", "", "", "", "", "", "", 
  "", "", "", "", "", "", "", "", "", "", "", "", 30.56, 437483., 81.347, 
  32.4, 4.591, 2.382, 71809.251, "", 201.285, 12.79, 2., 30.9, "", 2.7, 
  75.86, 0.838}, {"BRN", "Asia", "Brunei", "2020-03-13", 37., 26., "", "", 
  "", "", 84.575, 59.431, "", "", "", "", "", "", "", "", "", "", "", "", "", 
  "", "", "", "", "", "", "", "", "", "", "", "", "", "", "", "", "", "", 
  50., 437483., 81.347, 32.4, 4.591, 2.382, 71809.251, "", 201.285, 12.79, 
  2., 30.9, "", 2.7, 75.86, 0.838}, {"BRN", "Asia", "Brunei", "2020-03-14", 
  40., 3., 5.714, "", "", 0., 91.432, 6.857, 13.062, "", "", 0., "", "", "", 
  "", "", "", "", "", "", "", "", "", "", "", "", "", "", "", "", "", "", "", 
  "", "", "", "", "", 50., 437483., 81.347, 32.4, 4.591, 2.382, 71809.251, 
  "", 201.285, 12.79, 2., 30.9, "", 2.7, 75.86, 0.838}, 
 {"BRN", "Asia", "Brunei", "2020-03-15", 50., 10., 7.143, "", "", 0., 114.29, 
  22.858, 16.327, "", "", 0., "", "", "", "", "", "", "", "", "", "", "", "", 
  "", "", "", "", "", "", "", "", "", "", "", "", "", "", "", 50., 437483., 
  81.347, 32.4, 4.591, 2.382, 71809.251, "", 201.285, 12.79, 2., 30.9, "", 
  2.7, 75.86, 0.838}, {"BRN", "Asia", "Brunei", "2020-03-16", 54., 4., 7.571, 
  "", "", 0., 123.433, 9.143, 17.307, "", "", 0., "", "", "", "", "", "", "", 
  "", "", "", "", "", "", "", "", "", "", "", "", "", "", "", "", "", "", "", 
  "", 50., 437483., 81.347, 32.4, 4.591, 2.382, 71809.251, "", 201.285, 
  12.79, 2., 30.9, "", 2.7, 75.86, 0.838}, {"BRN", "Asia", "Brunei", 
  "2020-03-17", 56., 2., 7.857, "", "", 0., 128.005, 4.572, 17.96, "", "", 
  0., "", "", "", "", "", "", "", "", "", "", "", "", "", "", "", "", "", "", 
  "", "", "", "", "", "", "", "", "", 50., 437483., 81.347, 32.4, 4.591, 
  2.382, 71809.251, "", 201.285, 12.79, 2., 30.9, "", 2.7, 75.86, 0.838}, 
 {"BRN", "Asia", "Brunei", "2020-03-18", 68., 12., 8.143, "", "", 0., 
  155.435, 27.43, 18.613, "", "", 0., "", "", "", "", "", "", "", "", "", "", 
  "", "", "", "", "", "", "", "", "", "", "", "", "", "", "", "", "", 50., 
  437483., 81.347, 32.4, 4.591, 2.382, 71809.251, "", 201.285, 12.79, 2., 
  30.9, "", 2.7, 75.86, 0.838}, {"BRN", "Asia", "Brunei", "2020-03-19", 75., 
  7., 9.143, "", "", 0., 171.435, 16.001, 20.899, "", "", 0., "", "", "", "", 
  "", "", "", "", "", "", "", "", "", "", "", "", "", "", "", "", "", "", "", 
  "", "", "", "", 50., 437483., 81.347, 32.4, 4.591, 2.382, 71809.251, "", 
  201.285, 12.79, 2., 30.9, "", 2.7, 75.86, 0.838}, 
 {"BRN", "Asia", "Brunei", "2020-03-20", 78., 3., 5.857, "", "", 0., 178.293, 
  6.857, 13.388, "", "", 0., "", "", "", "", "", "", "", "", "", "", "", "", 
  "", "", "", "", "", "", "", "", "", "", "", "", "", "", "", 50., 437483., 
  81.347, 32.4, 4.591, 2.382, 71809.251, "", 201.285, 12.79, 2., 30.9, "", 
  2.7, 75.86, 0.838}, {"BRN", "Asia", "Brunei", "2020-03-21", 83., 5., 6.143, 
  "", "", 0., 189.722, 11.429, 14.041, "", "", 0., "", "", "", "", "", "", 
  "", "", "", "", "", "", "", "", "", "", "", "", "", "", "", "", "", "", "", 
  "", "", 50., 437483., 81.347, 32.4, 4.591, 2.382, 71809.251, "", 201.285, 
  12.79, 2., 30.9, "", 2.7, 75.86, 0.838}, {"BRN", "Asia", "Brunei", 
  "2020-03-22", 88., 5., 5.429, "", "", 0., 201.151, 11.429, 12.409, "", "", 
  0., "", "", "", "", "", "", "", "", "", "", "", "", "", "", "", "", "", "", 
  "", "", "", "", "", "", "", "", "", 50., 437483., 81.347, 32.4, 4.591, 
  2.382, 71809.251, "", 201.285, 12.79, 2., 30.9, "", 2.7, 75.86, 0.838}, 
 {"BRN", "Asia", "Brunei", "2020-03-23", 91., 3., 5.286, "", "", 0., 208.008, 
  6.857, 12.082, "", "", 0., "", "", "", "", "", "", "", "", "", "", "", "", 
  "", "", "", "", "", "", "", "", "", "", "", "", "", "", "", 50., 437483., 
  81.347, 32.4, 4.591, 2.382, 71809.251, "", 201.285, 12.79, 2., 30.9, "", 
  2.7, 75.86, 0.838}, {"BRN", "Asia", "Brunei", "2020-03-24", 104., 13., 
  6.857, "", "", 0., 237.724, 29.715, 15.674, "", "", 0., "", "", "", "", "", 
  "", "", "", "", "", "", "", "", "", "", "", "", "", "", "", "", "", "", "", 
  "", "", "", 52.78, 437483., 81.347, 32.4, 4.591, 2.382, 71809.251, "", 
  201.285, 12.79, 2., 30.9, "", 2.7, 75.86, 0.838}, 
 {"BRN", "Asia", "Brunei", "2020-03-25", 109., 5., 5.857, "", "", 0., 
  249.153, 11.429, 13.388, "", "", 0., 0.23, "", "", "", "", "", "", "", "", 
  "", "", "", "", "", "", "", "", "", "", "", "", "", "", "", "", "", "", 
  52.78, 437483., 81.347, 32.4, 4.591, 2.382, 71809.251, "", 201.285, 12.79, 
  2., 30.9, "", 2.7, 75.86, 0.838}, {"BRN", "Asia", "Brunei", "2020-03-26", 
  114., 5., 5.571, "", "", 0., 260.582, 11.429, 12.735, "", "", 0., 0.23, "", 
  "", "", "", "", "", "", "", "", "", "", "", "", "", "", "", "", "", "", "", 
  "", "", "", "", "", "", 52.78, 437483., 81.347, 32.4, 4.591, 2.382, 
  71809.251, "", 201.285, 12.79, 2., 30.9, "", 2.7, 75.86, 0.838}, 
 {"BRN", "Asia", "Brunei", "2020-03-27", 115., 1., 5.286, "", "", 0., 
  262.867, 2.286, 12.082, "", "", 0., 0.22, "", "", "", "", "", "", "", "", 
  "", "", "", "", "", "", "", "", "", "", "", "", "", "", "", "", "", "", 
  52.78, 437483., 81.347, 32.4, 4.591, 2.382, 71809.251, "", 201.285, 12.79, 
  2., 30.9, "", 2.7, 75.86, 0.838}, {"BRN", "Asia", "Brunei", "2020-03-28", 
  120., 5., 5.286, 1., 1., 0.143, 274.296, 11.429, 12.082, 2.286, 2.286, 
  0.327, 0.22, "", "", "", "", "", "", "", "", "", "", "", "", "", "", "", 
  "", "", "", "", "", "", "", "", "", "", "", 52.78, 437483., 81.347, 32.4, 
  4.591, 2.382, 71809.251, "", 201.285, 12.79, 2., 30.9, "", 2.7, 75.86, 
  0.838}, {"BRN", "Asia", "Brunei", "2020-03-29", 126., 6., 5.429, 1., 0., 
  0.143, 288.011, 13.715, 12.409, 2.286, 0., 0.327, 0.22, "", "", "", "", "", 
  "", "", "", "", "", "", "", "", "", "", "", "", "", "", "", "", "", "", "", 
  "", "", 52.78, 437483., 81.347, 32.4, 4.591, 2.382, 71809.251, "", 201.285, 
  12.79, 2., 30.9, "", 2.7, 75.86, 0.838}, {"BRN", "Asia", "Brunei", 
  "2020-03-30", 127., 1., 5.143, 1., 0., 0.143, 290.297, 2.286, 11.756, 
  2.286, 0., 0.327, 0.21, "", "", "", "", "", "", "", "", "", "", "", "", "", 
  "", "", "", "", "", "", "", "", "", "", "", "", "", 52.78, 437483., 81.347, 
  32.4, 4.591, 2.382, 71809.251, "", 201.285, 12.79, 2., 30.9, "", 2.7, 
  75.86, 0.838}, {"BRN", "Asia", "Brunei", "2020-03-31", 129., 2., 3.571, 1., 
  0., 0.143, 294.869, 4.572, 8.164, 2.286, 0., 0.327, 0.21, "", "", "", "", 
  "", "", "", "", "", "", "", "", "", "", "", "", "", "", "", "", "", "", "", 
  "", "", "", 52.78, 437483., 81.347, 32.4, 4.591, 2.382, 71809.251, "", 
  201.285, 12.79, 2., 30.9, "", 2.7, 75.86, 0.838}, 
 {"BRN", "Asia", "Brunei", "2020-04-01", 131., 2., 3.143, 1., 0., 0.143, 
  299.44, 4.572, 7.184, 2.286, 0., 0.327, 0.2, "", "", "", "", "", "", "", 
  "", "", "", "", "", "", "", "", "", "", "", "", "", "", "", "", "", "", "", 
  52.78, 437483., 81.347, 32.4, 4.591, 2.382, 71809.251, "", 201.285, 12.79, 
  2., 30.9, "", 2.7, 75.86, 0.838}, {"BRN", "Asia", "Brunei", "2020-04-02", 
  133., 2., 2.714, 1., 0., 0.143, 304.012, 4.572, 6.204, 2.286, 0., 0.327, 
  0.2, "", "", "", "", "", "", "", "", "", "", "", "", "", "", "", "", "", 
  "", "", "", "", "", "", "", "", "", 52.78, 437483., 81.347, 32.4, 4.591, 
  2.382, 71809.251, "", 201.285, 12.79, 2., 30.9, "", 2.7, 75.86, 0.838}, 
 {"BRN", "Asia", "Brunei", "2020-04-03", 134., 1., 2.714, 1., 0., 0.143, 
  306.298, 2.286, 6.204, 2.286, 0., 0.327, 0.19, "", "", "", "", "", "", "", 
  "", "", "", "", "", "", "", "", "", "", "", "", "", "", "", "", "", "", "", 
  52.78, 437483., 81.347, 32.4, 4.591, 2.382, 71809.251, "", 201.285, 12.79, 
  2., 30.9, "", 2.7, 75.86, 0.838}, {"BRN", "Asia", "Brunei", "2020-04-04", 
  135., 1., 2.143, 1., 0., 0., 308.583, 2.286, 4.898, 2.286, 0., 0., 0.19, 
  "", "", "", "", "", "", "", "", "", "", "", "", "", "", "", "", "", "", "", 
  "", "", "", "", "", "", "", 52.78, 437483., 81.347, 32.4, 4.591, 2.382, 
  71809.251, "", 201.285, 12.79, 2., 30.9, "", 2.7, 75.86, 0.838}, 
 {"BRN", "Asia", "Brunei", "2020-04-05", 135., 0., 1.286, 1., 0., 0., 
  308.583, 0., 2.939, 2.286, 0., 0., 0.18, "", "", "", "", "", "", "", "", 
  "", "", "", "", "", "", "", "", "", "", "", "", "", "", "", "", "", "", 
  52.78, 437483., 81.347, 32.4, 4.591, 2.382, 71809.251, "", 201.285, 12.79, 
  2., 30.9, "", 2.7, 75.86, 0.838}, {"BRN", "Asia", "Brunei", "2020-04-06", 
  135., 0., 1.143, 1., 0., 0., 308.583, 0., 2.612, 2.286, 0., 0., 0.18, "", 
  "", "", "", "", "", "", "", "", "", "", "", "", "", "", "", "", "", "", "", 
  "", "", "", "", "", "", 52.78, 437483., 81.347, 32.4, 4.591, 2.382, 
  71809.251, "", 201.285, 12.79, 2., 30.9, "", 2.7, 75.86, 0.838}, 
 {"BRN", "Asia", "Brunei", "2020-04-07", 135., 0., 0.857, 1., 0., 0., 
  308.583, 0., 1.959, 2.286, 0., 0., 0.18, "", "", "", "", "", "", "", "", 
  "", "", "", "", "", "", "", "", "", "", "", "", "", "", "", "", "", "", 
  52.78, 437483., 81.347, 32.4, 4.591, 2.382, 71809.251, "", 201.285, 12.79, 
  2., 30.9, "", 2.7, 75.86, 0.838}, {"BRN", "Asia", "Brunei", "2020-04-08", 
  135., 0., 0.571, 1., 0., 0., 308.583, 0., 1.306, 2.286, 0., 0., 0.17, "", 
  "", "", "", "", "", "", "", "", "", "", "", "", "", "", "", "", "", "", "", 
  "", "", "", "", "", "", 52.78, 437483., 81.347, 32.4, 4.591, 2.382, 
  71809.251, "", 201.285, 12.79, 2., 30.9, "", 2.7, 75.86, 0.838}, 
 {"BRN", "Asia", "Brunei", "2020-04-09", 135., 0., 0.286, 1., 0., 0., 
  308.583, 0., 0.653, 2.286, 0., 0., 0.17, "", "", "", "", "", "", "", "", 
  "", "", "", "", "", "", "", "", "", "", "", "", "", "", "", "", "", "", 
  52.78, 437483., 81.347, 32.4, 4.591, 2.382, 71809.251, "", 201.285, 12.79, 
  2., 30.9, "", 2.7, 75.86, 0.838}, {"BRN", "Asia", "Brunei", "2020-04-10", 
  136., 1., 0.286, 1., 0., 0., 310.869, 2.286, 0.653, 2.286, 0., 0., 0.17, 
  "", "", "", "", "", "", "", "", "", "", "", "", "", "", "", "", "", "", "", 
  "", "", "", "", "", "", "", 52.78, 437483., 81.347, 32.4, 4.591, 2.382, 
  71809.251, "", 201.285, 12.79, 2., 30.9, "", 2.7, 75.86, 0.838}, 
 {"BRN", "Asia", "Brunei", "2020-04-11", 136., 0., 0.143, 1., 0., 0., 
  310.869, 0., 0.327, 2.286, 0., 0., 0.16, "", "", "", "", "", "", "", "", 
  "", "", "", "", "", "", "", "", "", "", "", "", "", "", "", "", "", "", 
  58.33, 437483., 81.347, 32.4, 4.591, 2.382, 71809.251, "", 201.285, 12.79, 
  2., 30.9, "", 2.7, 75.86, 0.838}, {"BRN", "Asia", "Brunei", "2020-04-12", 
  136., 0., 0.143, 1., 0., 0., 310.869, 0., 0.327, 2.286, 0., 0., 0.16, "", 
  "", "", "", "", "", "", "", "", "", "", "", "", "", "", "", "", "", "", "", 
  "", "", "", "", "", "", 58.33, 437483., 81.347, 32.4, 4.591, 2.382, 
  71809.251, "", 201.285, 12.79, 2., 30.9, "", 2.7, 75.86, 0.838}, 
 {"BRN", "Asia", "Brunei", "2020-04-13", 136., 0., 0.143, 1., 0., 0., 
  310.869, 0., 0.327, 2.286, 0., 0., 0.16, "", "", "", "", "", "", "", "", 
  "", "", "", "", "", "", "", "", "", "", "", "", "", "", "", "", "", "", 
  58.33, 437483., 81.347, 32.4, 4.591, 2.382, 71809.251, "", 201.285, 12.79, 
  2., 30.9, "", 2.7, 75.86, 0.838}, {"BRN", "Asia", "Brunei", "2020-04-14", 
  136., 0., 0.143, 1., 0., 0., 310.869, 0., 0.327, 2.286, 0., 0., 0.16, "", 
  "", "", "", "", "", "", "", "", "", "", "", "", "", "", "", "", "", "", "", 
  "", "", "", "", "", "", 58.33, 437483., 81.347, 32.4, 4.591, 2.382, 
  71809.251, "", 201.285, 12.79, 2., 30.9, "", 2.7, 75.86, 0.838}, 
 {"BRN", "Asia", "Brunei", "2020-04-15", 136., 0., 0.143, 1., 0., 0., 
  310.869, 0., 0.327, 2.286, 0., 0., 0.15, "", "", "", "", "", "", "", "", 
  "", "", "", "", "", "", "", "", "", "", "", "", "", "", "", "", "", "", 
  58.33, 437483., 81.347, 32.4, 4.591, 2.382, 71809.251, "", 201.285, 12.79, 
  2., 30.9, "", 2.7, 75.86, 0.838}, {"BRN", "Asia", "Brunei", "2020-04-16", 
  136., 0., 0.143, 1., 0., 0., 310.869, 0., 0.327, 2.286, 0., 0., 0.15, "", 
  "", "", "", "", "", "", "", "", "", "", "", "", "", "", "", "", "", "", "", 
  "", "", "", "", "", "", 58.33, 437483., 81.347, 32.4, 4.591, 2.382, 
  71809.251, "", 201.285, 12.79, 2., 30.9, "", 2.7, 75.86, 0.838}, 
 {"BRN", "Asia", "Brunei", "2020-04-17", 136., 0., 0., 1., 0., 0., 310.869, 
  0., 0., 2.286, 0., 0., 0.15, "", "", "", "", "", "", "", "", "", "", "", 
  "", "", "", "", "", "", "", "", "", "", "", "", "", "", "", 58.33, 437483., 
  81.347, 32.4, 4.591, 2.382, 71809.251, "", 201.285, 12.79, 2., 30.9, "", 
  2.7, 75.86, 0.838}, {"BRN", "Asia", "Brunei", "2020-04-18", 137., 1., 
  0.143, 1., 0., 0., 313.155, 2.286, 0.327, 2.286, 0., 0., 0.15, "", "", "", 
  "", "", "", "", "", "", "", "", "", "", "", "", "", "", "", "", "", "", "", 
  "", "", "", "", 58.33, 437483., 81.347, 32.4, 4.591, 2.382, 71809.251, "", 
  201.285, 12.79, 2., 30.9, "", 2.7, 75.86, 0.838}, 
 {"BRN", "Asia", "Brunei", "2020-04-19", 138., 1., 0.286, 1., 0., 0., 
  315.441, 2.286, 0.653, 2.286, 0., 0., 0.15, "", "", "", "", "", "", "", "", 
  "", "", "", "", "", "", "", "", "", "", "", "", "", "", "", "", "", "", 
  58.33, 437483., 81.347, 32.4, 4.591, 2.382, 71809.251, "", 201.285, 12.79, 
  2., 30.9, "", 2.7, 75.86, 0.838}, {"BRN", "Asia", "Brunei", "2020-04-20", 
  138., 0., 0.286, 1., 0., 0., 315.441, 0., 0.653, 2.286, 0., 0., 0.14, "", 
  "", "", "", "", "", "", "", "", "", "", "", "", "", "", "", "", "", "", "", 
  "", "", "", "", "", "", 58.33, 437483., 81.347, 32.4, 4.591, 2.382, 
  71809.251, "", 201.285, 12.79, 2., 30.9, "", 2.7, 75.86, 0.838}, 
 {"BRN", "Asia", "Brunei", "2020-04-21", 138., 0., 0.286, 1., 0., 0., 
  315.441, 0., 0.653, 2.286, 0., 0., 0.13, "", "", "", "", "", "", "", "", 
  "", "", "", "", "", "", "", "", "", "", "", "", "", "", "", "", "", "", 
  58.33, 437483., 81.347, 32.4, 4.591, 2.382, 71809.251, "", 201.285, 12.79, 
  2., 30.9, "", 2.7, 75.86, 0.838}, {"BRN", "Asia", "Brunei", "2020-04-22", 
  138., 0., 0.286, 1., 0., 0., 315.441, 0., 0.653, 2.286, 0., 0., 0.13, "", 
  "", "", "", "", "", "", "", "", "", "", "", "", "", "", "", "", "", "", "", 
  "", "", "", "", "", "", 58.33, 437483., 81.347, 32.4, 4.591, 2.382, 
  71809.251, "", 201.285, 12.79, 2., 30.9, "", 2.7, 75.86, 0.838}, 
 {"BRN", "Asia", "Brunei", "2020-04-23", 138., 0., 0.286, 1., 0., 0., 
  315.441, 0., 0.653, 2.286, 0., 0., 0.12, "", "", "", "", "", "", "", "", 
  "", "", "", "", "", "", "", "", "", "", "", "", "", "", "", "", "", "", 
  58.33, 437483., 81.347, 32.4, 4.591, 2.382, 71809.251, "", 201.285, 12.79, 
  2., 30.9, "", 2.7, 75.86, 0.838}, {"BRN", "Asia", "Brunei", "2020-04-24", 
  138., 0., 0.286, 1., 0., 0., 315.441, 0., 0.653, 2.286, 0., 0., 0.12, "", 
  "", "", "", "", "", "", "", "", "", "", "", "", "", "", "", "", "", "", "", 
  "", "", "", "", "", "", 58.33, 437483., 81.347, 32.4, 4.591, 2.382, 
  71809.251, "", 201.285, 12.79, 2., 30.9, "", 2.7, 75.86, 0.838}, 
 {"BRN", "Asia", "Brunei", "2020-04-25", 138., 0., 0.143, 1., 0., 0., 
  315.441, 0., 0.327, 2.286, 0., 0., 0.11, "", "", "", "", "", "", "", "", 
  "", "", "", "", "", "", "", "", "", "", "", "", "", "", "", "", "", "", 
  58.33, 437483., 81.347, 32.4, 4.591, 2.382, 71809.251, "", 201.285, 12.79, 
  2., 30.9, "", 2.7, 75.86, 0.838}, {"BRN", "Asia", "Brunei", "2020-04-26", 
  138., 0., 0., 1., 0., 0., 315.441, 0., 0., 2.286, 0., 0., 0.1, "", "", "", 
  "", "", "", "", "", "", "", "", "", "", "", "", "", "", "", "", "", "", "", 
  "", "", "", "", 58.33, 437483., 81.347, 32.4, 4.591, 2.382, 71809.251, "", 
  201.285, 12.79, 2., 30.9, "", 2.7, 75.86, 0.838}, 
 {"BRN", "Asia", "Brunei", "2020-04-27", 138., 0., 0., 1., 0., 0., 315.441, 
  0., 0., 2.286, 0., 0., 0.1, "", "", "", "", "", "", "", "", "", "", "", "", 
  "", "", "", "", "", "", "", "", "", "", "", "", "", "", 58.33, 437483., 
  81.347, 32.4, 4.591, 2.382, 71809.251, "", 201.285, 12.79, 2., 30.9, "", 
  2.7, 75.86, 0.838}, {"BRN", "Asia", "Brunei", "2020-04-28", 138., 0., 0., 
  1., 0., 0., 315.441, 0., 0., 2.286, 0., 0., 0.1, "", "", "", "", "", "", 
  "", "", "", "", "", "", "", "", "", "", "", "", "", "", "", "", "", "", "", 
  "", 58.33, 437483., 81.347, 32.4, 4.591, 2.382, 71809.251, "", 201.285, 
  12.79, 2., 30.9, "", 2.7, 75.86, 0.838}, {"BRN", "Asia", "Brunei", 
  "2020-04-29", 138., 0., 0., 1., 0., 0., 315.441, 0., 0., 2.286, 0., 0., 
  0.09, "", "", "", "", "", "", "", "", "", "", "", "", "", "", "", "", "", 
  "", "", "", "", "", "", "", "", "", 58.33, 437483., 81.347, 32.4, 4.591, 
  2.382, 71809.251, "", 201.285, 12.79, 2., 30.9, "", 2.7, 75.86, 0.838}, 
 {"BRN", "Asia", "Brunei", "2020-04-30", 138., 0., 0., 1., 0., 0., 315.441, 
  0., 0., 2.286, 0., 0., 0.09, "", "", "", "", "", "", "", "", "", "", "", 
  "", "", "", "", "", "", "", "", "", "", "", "", "", "", "", 58.33, 437483., 
  81.347, 32.4, 4.591, 2.382, 71809.251, "", 201.285, 12.79, 2., 30.9, "", 
  2.7, 75.86, 0.838}, {"BRN", "Asia", "Brunei", "2020-05-01", 138., 0., 0., 
  1., 0., 0., 315.441, 0., 0., 2.286, 0., 0., 0.08, "", "", "", "", "", "", 
  "", "", "", "", "", "", "", "", "", "", "", "", "", "", "", "", "", "", "", 
  "", 58.33, 437483., 81.347, 32.4, 4.591, 2.382, 71809.251, "", 201.285, 
  12.79, 2., 30.9, "", 2.7, 75.86, 0.838}, {"BRN", "Asia", "Brunei", 
  "2020-05-02", 138., 0., 0., 1., 0., 0., 315.441, 0., 0., 2.286, 0., 0., 
  0.08, "", "", "", "", "", "", "", "", "", "", "", "", "", "", "", "", "", 
  "", "", "", "", "", "", "", "", "", 58.33, 437483., 81.347, 32.4, 4.591, 
  2.382, 71809.251, "", 201.285, 12.79, 2., 30.9, "", 2.7, 75.86, 0.838}, 
 {"BRN", "Asia", "Brunei", "2020-05-03", 138., 0., 0., 1., 0., 0., 315.441, 
  0., 0., 2.286, 0., 0., 0.08, "", "", "", "", "", "", "", "", "", "", "", 
  "", "", "", "", "", "", "", "", "", "", "", "", "", "", "", 58.33, 437483., 
  81.347, 32.4, 4.591, 2.382, 71809.251, "", 201.285, 12.79, 2., 30.9, "", 
  2.7, 75.86, 0.838}, {"BRN", "Asia", "Brunei", "2020-05-04", 138., 0., 0., 
  1., 0., 0., 315.441, 0., 0., 2.286, 0., 0., 0.07, "", "", "", "", "", "", 
  "", "", "", "", "", "", "", "", "", "", "", "", "", "", "", "", "", "", "", 
  "", 58.33, 437483., 81.347, 32.4, 4.591, 2.382, 71809.251, "", 201.285, 
  12.79, 2., 30.9, "", 2.7, 75.86, 0.838}, {"BRN", "Asia", "Brunei", 
  "2020-05-05", 138., 0., 0., 1., 0., 0., 315.441, 0., 0., 2.286, 0., 0., 
  0.07, "", "", "", "", "", "", "", "", "", "", "", "", "", "", "", "", "", 
  "", "", "", "", "", "", "", "", "", 58.33, 437483., 81.347, 32.4, 4.591, 
  2.382, 71809.251, "", 201.285, 12.79, 2., 30.9, "", 2.7, 75.86, 0.838}, 
 {"BRN", "Asia", "Brunei", "2020-05-06", 139., 1., 0.143, 1., 0., 0., 
  317.727, 2.286, 0.327, 2.286, 0., 0., 0.07, "", "", "", "", "", "", "", "", 
  "", "", "", "", "", "", "", "", "", "", "", "", "", "", "", "", "", "", 
  58.33, 437483., 81.347, 32.4, 4.591, 2.382, 71809.251, "", 201.285, 12.79, 
  2., 30.9, "", 2.7, 75.86, 0.838}, {"BRN", "Asia", "Brunei", "2020-05-07", 
  141., 2., 0.429, 1., 0., 0., 322.298, 4.572, 0.98, 2.286, 0., 0., 0.07, "", 
  "", "", "", "", "", "", "", "", "", "", "", "", "", "", "", "", "", "", "", 
  "", "", "", "", "", "", 58.33, 437483., 81.347, 32.4, 4.591, 2.382, 
  71809.251, "", 201.285, 12.79, 2., 30.9, "", 2.7, 75.86, 0.838}, 
 {"BRN", "Asia", "Brunei", "2020-05-08", 141., 0., 0.429, 1., 0., 0., 
  322.298, 0., 0.98, 2.286, 0., 0., 0.06, "", "", "", "", "", "", "", "", "", 
  "", "", "", "", "", "", "", "", "", "", "", "", "", "", "", "", "", 58.33, 
  437483., 81.347, 32.4, 4.591, 2.382, 71809.251, "", 201.285, 12.79, 2., 
  30.9, "", 2.7, 75.86, 0.838}, {"BRN", "Asia", "Brunei", "2020-05-09", 141., 
  0., 0.429, 1., 0., 0., 322.298, 0., 0.98, 2.286, 0., 0., 0.06, "", "", "", 
  "", "", "", "", "", "", "", "", "", "", "", "", "", "", "", "", "", "", "", 
  "", "", "", "", 58.33, 437483., 81.347, 32.4, 4.591, 2.382, 71809.251, "", 
  201.285, 12.79, 2., 30.9, "", 2.7, 75.86, 0.838}, 
 {"BRN", "Asia", "Brunei", "2020-05-10", 141., 0., 0.429, 1., 0., 0., 
  322.298, 0., 0.98, 2.286, 0., 0., 0.06, "", "", "", "", "", "", "", "", "", 
  "", "", "", "", "", "", "", "", "", "", "", "", "", "", "", "", "", 58.33, 
  437483., 81.347, 32.4, 4.591, 2.382, 71809.251, "", 201.285, 12.79, 2., 
  30.9, "", 2.7, 75.86, 0.838}, {"BRN", "Asia", "Brunei", "2020-05-11", 141., 
  0., 0.429, 1., 0., 0., 322.298, 0., 0.98, 2.286, 0., 0., 0.05, "", "", "", 
  "", "", "", "", "", "", "", "", "", "", "", "", "", "", "", "", "", "", "", 
  "", "", "", "", 58.33, 437483., 81.347, 32.4, 4.591, 2.382, 71809.251, "", 
  201.285, 12.79, 2., 30.9, "", 2.7, 75.86, 0.838}, 
 {"BRN", "Asia", "Brunei", "2020-05-12", 141., 0., 0.429, 1., 0., 0., 
  322.298, 0., 0.98, 2.286, 0., 0., 0.05, "", "", "", "", "", "", "", "", "", 
  "", "", "", "", "", "", "", "", "", "", "", "", "", "", "", "", "", 58.33, 
  437483., 81.347, 32.4, 4.591, 2.382, 71809.251, "", 201.285, 12.79, 2., 
  30.9, "", 2.7, 75.86, 0.838}, {"BRN", "Asia", "Brunei", "2020-05-13", 141., 
  0., 0.286, 1., 0., 0., 322.298, 0., 0.653, 2.286, 0., 0., 0.05, "", "", "", 
  "", "", "", "", "", "", "", "", "", "", "", "", "", "", "", "", "", "", "", 
  "", "", "", "", 58.33, 437483., 81.347, 32.4, 4.591, 2.382, 71809.251, "", 
  201.285, 12.79, 2., 30.9, "", 2.7, 75.86, 0.838}, 
 {"BRN", "Asia", "Brunei", "2020-05-14", 141., 0., 0., 1., 0., 0., 322.298, 
  0., 0., 2.286, 0., 0., 0.05, "", "", "", "", "", "", "", "", "", "", "", 
  "", "", "", "", "", "", "", "", "", "", "", "", "", "", "", 58.33, 437483., 
  81.347, 32.4, 4.591, 2.382, 71809.251, "", 201.285, 12.79, 2., 30.9, "", 
  2.7, 75.86, 0.838}, {"BRN", "Asia", "Brunei", "2020-05-15", 141., 0., 0., 
  1., 0., 0., 322.298, 0., 0., 2.286, 0., 0., 0.05, "", "", "", "", "", "", 
  "", "", "", "", "", "", "", "", "", "", "", "", "", "", "", "", "", "", "", 
  "", 52.78, 437483., 81.347, 32.4, 4.591, 2.382, 71809.251, "", 201.285, 
  12.79, 2., 30.9, "", 2.7, 75.86, 0.838}, {"BRN", "Asia", "Brunei", 
  "2020-05-16", 141., 0., 0., 1., 0., 0., 322.298, 0., 0., 2.286, 0., 0., 
  0.04, "", "", "", "", "", "", "", "", "", "", "", "", "", "", "", "", "", 
  "", "", "", "", "", "", "", "", "", 52.78, 437483., 81.347, 32.4, 4.591, 
  2.382, 71809.251, "", 201.285, 12.79, 2., 30.9, "", 2.7, 75.86, 0.838}, 
 {"BRN", "Asia", "Brunei", "2020-05-17", 141., 0., 0., 1., 0., 0., 322.298, 
  0., 0., 2.286, 0., 0., 0.04, "", "", "", "", "", "", "", "", "", "", "", 
  "", "", "", "", "", "", "", "", "", "", "", "", "", "", "", 52.78, 437483., 
  81.347, 32.4, 4.591, 2.382, 71809.251, "", 201.285, 12.79, 2., 30.9, "", 
  2.7, 75.86, 0.838}, {"BRN", "Asia", "Brunei", "2020-05-18", 141., 0., 0., 
  1., 0., 0., 322.298, 0., 0., 2.286, 0., 0., 0.04, "", "", "", "", "", "", 
  "", "", "", "", "", "", "", "", "", "", "", "", "", "", "", "", "", "", "", 
  "", 52.78, 437483., 81.347, 32.4, 4.591, 2.382, 71809.251, "", 201.285, 
  12.79, 2., 30.9, "", 2.7, 75.86, 0.838}, {"BRN", "Asia", "Brunei", 
  "2020-05-19", 141., 0., 0., 1., 0., 0., 322.298, 0., 0., 2.286, 0., 0., 
  0.04, "", "", "", "", "", "", "", "", "", "", "", "", "", "", "", "", "", 
  "", "", "", "", "", "", "", "", "", 52.78, 437483., 81.347, 32.4, 4.591, 
  2.382, 71809.251, "", 201.285, 12.79, 2., 30.9, "", 2.7, 75.86, 0.838}, 
 {"BRN", "Asia", "Brunei", "2020-05-20", 141., 0., 0., 1., 0., 0., 322.298, 
  0., 0., 2.286, 0., 0., 0.04, "", "", "", "", "", "", "", "", "", "", "", 
  "", "", "", "", "", "", "", "", "", "", "", "", "", "", "", 52.78, 437483., 
  81.347, 32.4, 4.591, 2.382, 71809.251, "", 201.285, 12.79, 2., 30.9, "", 
  2.7, 75.86, 0.838}, {"BRN", "Asia", "Brunei", "2020-05-21", 141., 0., 0., 
  1., 0., 0., 322.298, 0., 0., 2.286, 0., 0., 0.03, "", "", "", "", "", "", 
  "", "", "", "", "", "", "", "", "", "", "", "", "", "", "", "", "", "", "", 
  "", 52.78, 437483., 81.347, 32.4, 4.591, 2.382, 71809.251, "", 201.285, 
  12.79, 2., 30.9, "", 2.7, 75.86, 0.838}, {"BRN", "Asia", "Brunei", 
  "2020-05-22", 141., 0., 0., 1., 0., 0., 322.298, 0., 0., 2.286, 0., 0., 
  0.03, "", "", "", "", "", "", "", "", "", "", "", "", "", "", "", "", "", 
  "", "", "", "", "", "", "", "", "", 52.78, 437483., 81.347, 32.4, 4.591, 
  2.382, 71809.251, "", 201.285, 12.79, 2., 30.9, "", 2.7, 75.86, 0.838}, 
 {"BRN", "Asia", "Brunei", "2020-05-23", 141., 0., 0., 1., 0., 0., 322.298, 
  0., 0., 2.286, 0., 0., 0.03, "", "", "", "", "", "", "", "", "", "", "", 
  "", "", "", "", "", "", "", "", "", "", "", "", "", "", "", 52.78, 437483., 
  81.347, 32.4, 4.591, 2.382, 71809.251, "", 201.285, 12.79, 2., 30.9, "", 
  2.7, 75.86, 0.838}, {"BRN", "Asia", "Brunei", "2020-05-24", 141., 0., 0., 
  1., 0., 0., 322.298, 0., 0., 2.286, 0., 0., 0.03, "", "", "", "", "", "", 
  "", "", "", "", "", "", "", "", "", "", "", "", "", "", "", "", "", "", "", 
  "", 52.78, 437483., 81.347, 32.4, 4.591, 2.382, 71809.251, "", 201.285, 
  12.79, 2., 30.9, "", 2.7, 75.86, 0.838}, {"BRN", "Asia", "Brunei", 
  "2020-05-25", 141., 0., 0., 1., 0., 0., 322.298, 0., 0., 2.286, 0., 0., 
  0.03, "", "", "", "", "", "", "", "", "", "", "", "", "", "", "", "", "", 
  "", "", "", "", "", "", "", "", "", 52.78, 437483., 81.347, 32.4, 4.591, 
  2.382, 71809.251, "", 201.285, 12.79, 2., 30.9, "", 2.7, 75.86, 0.838}, 
 {"BRN", "Asia", "Brunei", "2020-05-26", 141., 0., 0., 1., 0., 0., 322.298, 
  0., 0., 2.286, 0., 0., 0.03, "", "", "", "", "", "", "", "", "", "", "", 
  "", "", "", "", "", "", "", "", "", "", "", "", "", "", "", 52.78, 437483., 
  81.347, 32.4, 4.591, 2.382, 71809.251, "", 201.285, 12.79, 2., 30.9, "", 
  2.7, 75.86, 0.838}, {"BRN", "Asia", "Brunei", "2020-05-27", 141., 0., 0., 
  2., 1., 0.143, 322.298, 0., 0., 4.572, 2.286, 0.327, 0.03, "", "", "", "", 
  "", "", "", "", "", "", "", "", "", "", "", "", "", "", "", "", "", "", "", 
  "", "", "", 52.78, 437483., 81.347, 32.4, 4.591, 2.382, 71809.251, "", 
  201.285, 12.79, 2., 30.9, "", 2.7, 75.86, 0.838}, 
 {"BRN", "Asia", "Brunei", "2020-05-28", 141., 0., 0., 2., 0., 0.143, 
  322.298, 0., 0., 4.572, 0., 0.327, 0.03, "", "", "", "", "", "", "", "", 
  "", "", "", "", "", "", "", "", "", "", "", "", "", "", "", "", "", "", 
  52.78, 437483., 81.347, 32.4, 4.591, 2.382, 71809.251, "", 201.285, 12.79, 
  2., 30.9, "", 2.7, 75.86, 0.838}, {"BRN", "Asia", "Brunei", "2020-05-29", 
  141., 0., 0., 2., 0., 0.143, 322.298, 0., 0., 4.572, 0., 0.327, 0.02, "", 
  "", "", "", "", "", "", "", "", "", "", "", "", "", "", "", "", "", "", "", 
  "", "", "", "", "", "", 52.78, 437483., 81.347, 32.4, 4.591, 2.382, 
  71809.251, "", 201.285, 12.79, 2., 30.9, "", 2.7, 75.86, 0.838}, 
 {"BRN", "Asia", "Brunei", "2020-05-30", 141., 0., 0., 2., 0., 0.143, 
  322.298, 0., 0., 4.572, 0., 0.327, 0.02, "", "", "", "", "", "", "", "", 
  "", "", "", "", "", "", "", "", "", "", "", "", "", "", "", "", "", "", 
  52.78, 437483., 81.347, 32.4, 4.591, 2.382, 71809.251, "", 201.285, 12.79, 
  2., 30.9, "", 2.7, 75.86, 0.838}, {"BRN", "Asia", "Brunei", "2020-05-31", 
  141., 0., 0., 2., 0., 0.143, 322.298, 0., 0., 4.572, 0., 0.327, 0.02, "", 
  "", "", "", "", "", "", "", "", "", "", "", "", "", "", "", "", "", "", "", 
  "", "", "", "", "", "", 52.78, 437483., 81.347, 32.4, 4.591, 2.382, 
  71809.251, "", 201.285, 12.79, 2., 30.9, "", 2.7, 75.86, 0.838}, 
 {"BRN", "Asia", "Brunei", "2020-06-01", 141., 0., 0., 2., 0., 0.143, 
  322.298, 0., 0., 4.572, 0., 0.327, 0.02, "", "", "", "", "", "", "", "", 
  "", "", "", "", "", "", "", "", "", "", "", "", "", "", "", "", "", "", 
  52.78, 437483., 81.347, 32.4, 4.591, 2.382, 71809.251, "", 201.285, 12.79, 
  2., 30.9, "", 2.7, 75.86, 0.838}, {"BRN", "Asia", "Brunei", "2020-06-02", 
  141., 0., 0., 2., 0., 0.143, 322.298, 0., 0., 4.572, 0., 0.327, 0.02, "", 
  "", "", "", "", "", "", "", "", "", "", "", "", "", "", "", "", "", "", "", 
  "", "", "", "", "", "", 49.07, 437483., 81.347, 32.4, 4.591, 2.382, 
  71809.251, "", 201.285, 12.79, 2., 30.9, "", 2.7, 75.86, 0.838}, 
 {"BRN", "Asia", "Brunei", "2020-06-03", 141., 0., 0., 2., 0., 0., 322.298, 
  0., 0., 4.572, 0., 0., 0.02, "", "", "", "", "", "", "", "", "", "", "", 
  "", "", "", "", "", "", "", "", "", "", "", "", "", "", "", 49.07, 437483., 
  81.347, 32.4, 4.591, 2.382, 71809.251, "", 201.285, 12.79, 2., 30.9, "", 
  2.7, 75.86, 0.838}, {"BRN", "Asia", "Brunei", "2020-06-04", 141., 0., 0., 
  2., 0., 0., 322.298, 0., 0., 4.572, 0., 0., 0.02, "", "", "", "", "", "", 
  "", "", "", "", "", "", "", "", "", "", "", "", "", "", "", "", "", "", "", 
  "", 49.07, 437483., 81.347, 32.4, 4.591, 2.382, 71809.251, "", 201.285, 
  12.79, 2., 30.9, "", 2.7, 75.86, 0.838}, {"BRN", "Asia", "Brunei", 
  "2020-06-05", 141., 0., 0., 2., 0., 0., 322.298, 0., 0., 4.572, 0., 0., 
  0.02, "", "", "", "", "", "", "", "", "", "", "", "", "", "", "", "", "", 
  "", "", "", "", "", "", "", "", "", 49.07, 437483., 81.347, 32.4, 4.591, 
  2.382, 71809.251, "", 201.285, 12.79, 2., 30.9, "", 2.7, 75.86, 0.838}, 
 {"BRN", "Asia", "Brunei", "2020-06-06", 141., 0., 0., 2., 0., 0., 322.298, 
  0., 0., 4.572, 0., 0., 0.02, "", "", "", "", "", "", "", "", "", "", "", 
  "", "", "", "", "", "", "", "", "", "", "", "", "", "", "", 49.07, 437483., 
  81.347, 32.4, 4.591, 2.382, 71809.251, "", 201.285, 12.79, 2., 30.9, "", 
  2.7, 75.86, 0.838}, {"BRN", "Asia", "Brunei", "2020-06-07", 141., 0., 0., 
  2., 0., 0., 322.298, 0., 0., 4.572, 0., 0., 0.02, "", "", "", "", "", "", 
  "", "", "", "", "", "", "", "", "", "", "", "", "", "", "", "", "", "", "", 
  "", 49.07, 437483., 81.347, 32.4, 4.591, 2.382, 71809.251, "", 201.285, 
  12.79, 2., 30.9, "", 2.7, 75.86, 0.838}, {"BRN", "Asia", "Brunei", 
  "2020-06-08", 141., 0., 0., 2., 0., 0., 322.298, 0., 0., 4.572, 0., 0., 
  0.02, "", "", "", "", "", "", "", "", "", "", "", "", "", "", "", "", "", 
  "", "", "", "", "", "", "", "", "", 49.07, 437483., 81.347, 32.4, 4.591, 
  2.382, 71809.251, "", 201.285, 12.79, 2., 30.9, "", 2.7, 75.86, 0.838}, 
 {"BRN", "Asia", "Brunei", "2020-06-09", 141., 0., 0., 2., 0., 0., 322.298, 
  0., 0., 4.572, 0., 0., 0.02, "", "", "", "", "", "", "", "", "", "", "", 
  "", "", "", "", "", "", "", "", "", "", "", "", "", "", "", 49.07, 437483., 
  81.347, 32.4, 4.591, 2.382, 71809.251, "", 201.285, 12.79, 2., 30.9, "", 
  2.7, 75.86, 0.838}, {"BRN", "Asia", "Brunei", "2020-06-10", 141., 0., 0., 
  2., 0., 0., 322.298, 0., 0., 4.572, 0., 0., 0.01, "", "", "", "", "", "", 
  "", "", "", "", "", "", "", "", "", "", "", "", "", "", "", "", "", "", "", 
  "", 49.07, 437483., 81.347, 32.4, 4.591, 2.382, 71809.251, "", 201.285, 
  12.79, 2., 30.9, "", 2.7, 75.86, 0.838}, {"BRN", "Asia", "Brunei", 
  "2020-06-11", 141., 0., 0., 2., 0., 0., 322.298, 0., 0., 4.572, 0., 0., 
  0.01, "", "", "", "", "", "", "", "", "", "", "", "", "", "", "", "", "", 
  "", "", "", "", "", "", "", "", "", 49.07, 437483., 81.347, 32.4, 4.591, 
  2.382, 71809.251, "", 201.285, 12.79, 2., 30.9, "", 2.7, 75.86, 0.838}, 
 {"BRN", "Asia", "Brunei", "2020-06-12", 141., 0., 0., 2., 0., 0., 322.298, 
  0., 0., 4.572, 0., 0., 0.01, "", "", "", "", "", "", "", "", "", "", "", 
  "", "", "", "", "", "", "", "", "", "", "", "", "", "", "", 49.07, 437483., 
  81.347, 32.4, 4.591, 2.382, 71809.251, "", 201.285, 12.79, 2., 30.9, "", 
  2.7, 75.86, 0.838}, {"BRN", "Asia", "Brunei", "2020-06-13", 141., 0., 0., 
  2., 0., 0., 322.298, 0., 0., 4.572, 0., 0., 0.01, "", "", "", "", "", "", 
  "", "", "", "", "", "", "", "", "", "", "", "", "", "", "", "", "", "", "", 
  "", 49.07, 437483., 81.347, 32.4, 4.591, 2.382, 71809.251, "", 201.285, 
  12.79, 2., 30.9, "", 2.7, 75.86, 0.838}, {"BRN", "Asia", "Brunei", 
  "2020-06-14", 141., 0., 0., 2., 0., 0., 322.298, 0., 0., 4.572, 0., 0., 
  0.01, "", "", "", "", "", "", "", "", "", "", "", "", "", "", "", "", "", 
  "", "", "", "", "", "", "", "", "", 49.07, 437483., 81.347, 32.4, 4.591, 
  2.382, 71809.251, "", 201.285, 12.79, 2., 30.9, "", 2.7, 75.86, 0.838}, 
 {"BRN", "Asia", "Brunei", "2020-06-15", 141., 0., 0., 2., 0., 0., 322.298, 
  0., 0., 4.572, 0., 0., 0.01, "", "", "", "", "", "", "", "", "", "", "", 
  "", "", "", "", "", "", "", "", "", "", "", "", "", "", "", 49.07, 437483., 
  81.347, 32.4, 4.591, 2.382, 71809.251, "", 201.285, 12.79, 2., 30.9, "", 
  2.7, 75.86, 0.838}, {"BRN", "Asia", "Brunei", "2020-06-16", 141., 0., 0., 
  3., 1., 0.143, 322.298, 0., 0., 6.857, 2.286, 0.327, 0.01, "", "", "", "", 
  "", "", "", "", "", "", "", "", "", "", "", "", "", "", "", "", "", "", "", 
  "", "", "", 49.07, 437483., 81.347, 32.4, 4.591, 2.382, 71809.251, "", 
  201.285, 12.79, 2., 30.9, "", 2.7, 75.86, 0.838}, 
 {"BRN", "Asia", "Brunei", "2020-06-17", 141., 0., 0., 3., 0., 0.143, 
  322.298, 0., 0., 6.857, 0., 0.327, 0.01, "", "", "", "", "", "", "", "", 
  "", "", "", "", "", "", "", "", "", "", "", "", "", "", "", "", "", "", 
  49.07, 437483., 81.347, 32.4, 4.591, 2.382, 71809.251, "", 201.285, 12.79, 
  2., 30.9, "", 2.7, 75.86, 0.838}, {"BRN", "Asia", "Brunei", "2020-06-18", 
  141., 0., 0., 3., 0., 0.143, 322.298, 0., 0., 6.857, 0., 0.327, 0.01, "", 
  "", "", "", "", "", "", "", "", "", "", "", "", "", "", "", "", "", "", "", 
  "", "", "", "", "", "", 49.07, 437483., 81.347, 32.4, 4.591, 2.382, 
  71809.251, "", 201.285, 12.79, 2., 30.9, "", 2.7, 75.86, 0.838}, 
 {"BRN", "Asia", "Brunei", "2020-06-19", 141., 0., 0., 3., 0., 0.143, 
  322.298, 0., 0., 6.857, 0., 0.327, 0.01, "", "", "", "", "", "", "", "", 
  "", "", "", "", "", "", "", "", "", "", "", "", "", "", "", "", "", "", 
  49.07, 437483., 81.347, 32.4, 4.591, 2.382, 71809.251, "", 201.285, 12.79, 
  2., 30.9, "", 2.7, 75.86, 0.838}, {"BRN", "Asia", "Brunei", "2020-06-20", 
  141., 0., 0., 3., 0., 0.143, 322.298, 0., 0., 6.857, 0., 0.327, 0.01, "", 
  "", "", "", "", "", "", "", "", "", "", "", "", "", "", "", "", "", "", "", 
  "", "", "", "", "", "", 49.07, 437483., 81.347, 32.4, 4.591, 2.382, 
  71809.251, "", 201.285, 12.79, 2., 30.9, "", 2.7, 75.86, 0.838}, 
 {"BRN", "Asia", "Brunei", "2020-06-21", 141., 0., 0., 3., 0., 0.143, 
  322.298, 0., 0., 6.857, 0., 0.327, 0.01, "", "", "", "", "", "", "", "", 
  "", "", "", "", "", "", "", "", "", "", "", "", "", "", "", "", "", "", 
  49.07, 437483., 81.347, 32.4, 4.591, 2.382, 71809.251, "", 201.285, 12.79, 
  2., 30.9, "", 2.7, 75.86, 0.838}, {"BRN", "Asia", "Brunei", "2020-06-22", 
  141., 0., 0., 3., 0., 0.143, 322.298, 0., 0., 6.857, 0., 0.327, 0.01, "", 
  "", "", "", "", "", "", "", "", "", "", "", "", "", "", "", "", "", "", "", 
  "", "", "", "", "", "", 49.07, 437483., 81.347, 32.4, 4.591, 2.382, 
  71809.251, "", 201.285, 12.79, 2., 30.9, "", 2.7, 75.86, 0.838}, 
 {"BRN", "Asia", "Brunei", "2020-06-23", 141., 0., 0., 3., 0., 0., 322.298, 
  0., 0., 6.857, 0., 0., 0.01, "", "", "", "", "", "", "", "", "", "", "", 
  "", "", "", "", "", "", "", "", "", "", "", "", "", "", "", 49.07, 437483., 
  81.347, 32.4, 4.591, 2.382, 71809.251, "", 201.285, 12.79, 2., 30.9, "", 
  2.7, 75.86, 0.838}, {"BRN", "Asia", "Brunei", "2020-06-24", 141., 0., 0., 
  3., 0., 0., 322.298, 0., 0., 6.857, 0., 0., 0.01, "", "", "", "", "", "", 
  "", "", "", "", "", "", "", "", "", "", "", "", "", "", "", "", "", "", "", 
  "", 49.07, 437483., 81.347, 32.4, 4.591, 2.382, 71809.251, "", 201.285, 
  12.79, 2., 30.9, "", 2.7, 75.86, 0.838}, {"BRN", "Asia", "Brunei", 
  "2020-06-25", 141., 0., 0., 3., 0., 0., 322.298, 0., 0., 6.857, 0., 0., 
  0.01, "", "", "", "", "", "", "", "", "", "", "", "", "", "", "", "", "", 
  "", "", "", "", "", "", "", "", "", 49.07, 437483., 81.347, 32.4, 4.591, 
  2.382, 71809.251, "", 201.285, 12.79, 2., 30.9, "", 2.7, 75.86, 0.838}, 
 {"BRN", "Asia", "Brunei", "2020-06-26", 141., 0., 0., 3., 0., 0., 322.298, 
  0., 0., 6.857, 0., 0., 0.01, "", "", "", "", "", "", "", "", "", "", "", 
  "", "", "", "", "", "", "", "", "", "", "", "", "", "", "", 49.07, 437483., 
  81.347, 32.4, 4.591, 2.382, 71809.251, "", 201.285, 12.79, 2., 30.9, "", 
  2.7, 75.86, 0.838}, {"BRN", "Asia", "Brunei", "2020-06-27", 141., 0., 0., 
  3., 0., 0., 322.298, 0., 0., 6.857, 0., 0., 0.01, "", "", "", "", "", "", 
  "", "", "", "", "", "", "", "", "", "", "", "", "", "", "", "", "", "", "", 
  "", 49.07, 437483., 81.347, 32.4, 4.591, 2.382, 71809.251, "", 201.285, 
  12.79, 2., 30.9, "", 2.7, 75.86, 0.838}, {"BRN", "Asia", "Brunei", 
  "2020-06-28", 141., 0., 0., 3., 0., 0., 322.298, 0., 0., 6.857, 0., 0., 
  0.01, "", "", "", "", "", "", "", "", "", "", "", "", "", "", "", "", "", 
  "", "", "", "", "", "", "", "", "", 49.07, 437483., 81.347, 32.4, 4.591, 
  2.382, 71809.251, "", 201.285, 12.79, 2., 30.9, "", 2.7, 75.86, 0.838}, 
 {"BRN", "Asia", "Brunei", "2020-06-29", 141., 0., 0., 3., 0., 0., 322.298, 
  0., 0., 6.857, 0., 0., 0.01, "", "", "", "", "", "", "", "", "", "", "", 
  "", "", "", "", "", "", "", "", "", "", "", "", "", "", "", 49.07, 437483., 
  81.347, 32.4, 4.591, 2.382, 71809.251, "", 201.285, 12.79, 2., 30.9, "", 
  2.7, 75.86, 0.838}, {"BRN", "Asia", "Brunei", "2020-06-30", 141., 0., 0., 
  3., 0., 0., 322.298, 0., 0., 6.857, 0., 0., 0.01, "", "", "", "", "", "", 
  "", "", "", "", "", "", "", "", "", "", "", "", "", "", "", "", "", "", "", 
  "", 49.07, 437483., 81.347, 32.4, 4.591, 2.382, 71809.251, "", 201.285, 
  12.79, 2., 30.9, "", 2.7, 75.86, 0.838}, {"BRN", "Asia", "Brunei", 
  "2020-07-01", 141., 0., 0., 3., 0., 0., 322.298, 0., 0., 6.857, 0., 0., 
  0.01, "", "", "", "", "", "", "", "", "", "", "", "", "", "", "", "", "", 
  "", "", "", "", "", "", "", "", "", 49.07, 437483., 81.347, 32.4, 4.591, 
  2.382, 71809.251, "", 201.285, 12.79, 2., 30.9, "", 2.7, 75.86, 0.838}, 
 {"BRN", "Asia", "Brunei", "2020-07-02", 141., 0., 0., 3., 0., 0., 322.298, 
  0., 0., 6.857, 0., 0., 0.01, "", "", "", "", "", "", "", "", "", "", "", 
  "", "", "", "", "", "", "", "", "", "", "", "", "", "", "", 49.07, 437483., 
  81.347, 32.4, 4.591, 2.382, 71809.251, "", 201.285, 12.79, 2., 30.9, "", 
  2.7, 75.86, 0.838}, {"BRN", "Asia", "Brunei", "2020-07-03", 141., 0., 0., 
  3., 0., 0., 322.298, 0., 0., 6.857, 0., 0., 0.01, "", "", "", "", "", "", 
  "", "", "", "", "", "", "", "", "", "", "", "", "", "", "", "", "", "", "", 
  "", 49.07, 437483., 81.347, 32.4, 4.591, 2.382, 71809.251, "", 201.285, 
  12.79, 2., 30.9, "", 2.7, 75.86, 0.838}, {"BRN", "Asia", "Brunei", 
  "2020-07-04", 141., 0., 0., 3., 0., 0., 322.298, 0., 0., 6.857, 0., 0., 
  0.01, "", "", "", "", "", "", "", "", "", "", "", "", "", "", "", "", "", 
  "", "", "", "", "", "", "", "", "", 49.07, 437483., 81.347, 32.4, 4.591, 
  2.382, 71809.251, "", 201.285, 12.79, 2., 30.9, "", 2.7, 75.86, 0.838}, 
 {"BRN", "Asia", "Brunei", "2020-07-05", 141., 0., 0., 3., 0., 0., 322.298, 
  0., 0., 6.857, 0., 0., 0.01, "", "", "", "", "", "", "", "", "", "", "", 
  "", "", "", "", "", "", "", "", "", "", "", "", "", "", "", 49.07, 437483., 
  81.347, 32.4, 4.591, 2.382, 71809.251, "", 201.285, 12.79, 2., 30.9, "", 
  2.7, 75.86, 0.838}, {"BRN", "Asia", "Brunei", "2020-07-06", 141., 0., 0., 
  3., 0., 0., 322.298, 0., 0., 6.857, 0., 0., 0.01, "", "", "", "", "", "", 
  "", "", "", "", "", "", "", "", "", "", "", "", "", "", "", "", "", "", "", 
  "", 49.07, 437483., 81.347, 32.4, 4.591, 2.382, 71809.251, "", 201.285, 
  12.79, 2., 30.9, "", 2.7, 75.86, 0.838}, {"BRN", "Asia", "Brunei", 
  "2020-07-07", 141., 0., 0., 3., 0., 0., 322.298, 0., 0., 6.857, 0., 0., 
  0.01, "", "", "", "", "", "", "", "", "", "", "", "", "", "", "", "", "", 
  "", "", "", "", "", "", "", "", "", 49.07, 437483., 81.347, 32.4, 4.591, 
  2.382, 71809.251, "", 201.285, 12.79, 2., 30.9, "", 2.7, 75.86, 0.838}, 
 {"BRN", "Asia", "Brunei", "2020-07-08", 141., 0., 0., 3., 0., 0., 322.298, 
  0., 0., 6.857, 0., 0., 0.01, "", "", "", "", "", "", "", "", "", "", "", 
  "", "", "", "", "", "", "", "", "", "", "", "", "", "", "", 49.07, 437483., 
  81.347, 32.4, 4.591, 2.382, 71809.251, "", 201.285, 12.79, 2., 30.9, "", 
  2.7, 75.86, 0.838}, {"BRN", "Asia", "Brunei", "2020-07-09", 141., 0., 0., 
  3., 0., 0., 322.298, 0., 0., 6.857, 0., 0., 0.01, "", "", "", "", "", "", 
  "", "", "", "", "", "", "", "", "", "", "", "", "", "", "", "", "", "", "", 
  "", 49.07, 437483., 81.347, 32.4, 4.591, 2.382, 71809.251, "", 201.285, 
  12.79, 2., 30.9, "", 2.7, 75.86, 0.838}, {"BRN", "Asia", "Brunei", 
  "2020-07-10", 141., 0., 0., 3., 0., 0., 322.298, 0., 0., 6.857, 0., 0., 
  0.01, "", "", "", "", "", "", "", "", "", "", "", "", "", "", "", "", "", 
  "", "", "", "", "", "", "", "", "", 49.07, 437483., 81.347, 32.4, 4.591, 
  2.382, 71809.251, "", 201.285, 12.79, 2., 30.9, "", 2.7, 75.86, 0.838}, 
 {"BRN", "Asia", "Brunei", "2020-07-11", 141., 0., 0., 3., 0., 0., 322.298, 
  0., 0., 6.857, 0., 0., 0.01, "", "", "", "", "", "", "", "", "", "", "", 
  "", "", "", "", "", "", "", "", "", "", "", "", "", "", "", 49.07, 437483., 
  81.347, 32.4, 4.591, 2.382, 71809.251, "", 201.285, 12.79, 2., 30.9, "", 
  2.7, 75.86, 0.838}, {"BRN", "Asia", "Brunei", "2020-07-12", 141., 0., 0., 
  3., 0., 0., 322.298, 0., 0., 6.857, 0., 0., 0.01, "", "", "", "", "", "", 
  "", "", "", "", "", "", "", "", "", "", "", "", "", "", "", "", "", "", "", 
  "", 49.07, 437483., 81.347, 32.4, 4.591, 2.382, 71809.251, "", 201.285, 
  12.79, 2., 30.9, "", 2.7, 75.86, 0.838}, {"BRN", "Asia", "Brunei", 
  "2020-07-13", 141., 0., 0., 3., 0., 0., 322.298, 0., 0., 6.857, 0., 0., 
  0.01, "", "", "", "", "", "", "", "", "", "", "", "", "", "", "", "", "", 
  "", "", "", "", "", "", "", "", "", 49.07, 437483., 81.347, 32.4, 4.591, 
  2.382, 71809.251, "", 201.285, 12.79, 2., 30.9, "", 2.7, 75.86, 0.838}, 
 {"BRN", "Asia", "Brunei", "2020-07-14", 141., 0., 0., 3., 0., 0., 322.298, 
  0., 0., 6.857, 0., 0., 0.01, "", "", "", "", "", "", "", "", "", "", "", 
  "", "", "", "", "", "", "", "", "", "", "", "", "", "", "", 49.07, 437483., 
  81.347, 32.4, 4.591, 2.382, 71809.251, "", 201.285, 12.79, 2., 30.9, "", 
  2.7, 75.86, 0.838}, {"BRN", "Asia", "Brunei", "2020-07-15", 141., 0., 0., 
  3., 0., 0., 322.298, 0., 0., 6.857, 0., 0., 0.01, "", "", "", "", "", "", 
  "", "", "", "", "", "", "", "", "", "", "", "", "", "", "", "", "", "", "", 
  "", 49.07, 437483., 81.347, 32.4, 4.591, 2.382, 71809.251, "", 201.285, 
  12.79, 2., 30.9, "", 2.7, 75.86, 0.838}, {"BRN", "Asia", "Brunei", 
  "2020-07-16", 141., 0., 0., 3., 0., 0., 322.298, 0., 0., 6.857, 0., 0., 
  0.01, "", "", "", "", "", "", "", "", "", "", "", "", "", "", "", "", "", 
  "", "", "", "", "", "", "", "", "", 49.07, 437483., 81.347, 32.4, 4.591, 
  2.382, 71809.251, "", 201.285, 12.79, 2., 30.9, "", 2.7, 75.86, 0.838}, 
 {"BRN", "Asia", "Brunei", "2020-07-17", 141., 0., 0., 3., 0., 0., 322.298, 
  0., 0., 6.857, 0., 0., 0.01, "", "", "", "", "", "", "", "", "", "", "", 
  "", "", "", "", "", "", "", "", "", "", "", "", "", "", "", 49.07, 437483., 
  81.347, 32.4, 4.591, 2.382, 71809.251, "", 201.285, 12.79, 2., 30.9, "", 
  2.7, 75.86, 0.838}, {"BRN", "Asia", "Brunei", "2020-07-18", 141., 0., 0., 
  3., 0., 0., 322.298, 0., 0., 6.857, 0., 0., 0., "", "", "", "", "", "", "", 
  "", "", "", "", "", "", "", "", "", "", "", "", "", "", "", "", "", "", "", 
  49.07, 437483., 81.347, 32.4, 4.591, 2.382, 71809.251, "", 201.285, 12.79, 
  2., 30.9, "", 2.7, 75.86, 0.838}, {"BRN", "Asia", "Brunei", "2020-07-19", 
  141., 0., 0., 3., 0., 0., 322.298, 0., 0., 6.857, 0., 0., 0., "", "", "", 
  "", "", "", "", "", "", "", "", "", "", "", "", "", "", "", "", "", "", "", 
  "", "", "", "", 49.07, 437483., 81.347, 32.4, 4.591, 2.382, 71809.251, "", 
  201.285, 12.79, 2., 30.9, "", 2.7, 75.86, 0.838}, 
 {"BRN", "Asia", "Brunei", "2020-07-20", 141., 0., 0., 3., 0., 0., 322.298, 
  0., 0., 6.857, 0., 0., 0., "", "", "", "", "", "", "", "", "", "", "", "", 
  "", "", "", "", "", "", "", "", "", "", "", "", "", "", 49.07, 437483., 
  81.347, 32.4, 4.591, 2.382, 71809.251, "", 201.285, 12.79, 2., 30.9, "", 
  2.7, 75.86, 0.838}, {"BRN", "Asia", "Brunei", "2020-07-21", 141., 0., 0., 
  3., 0., 0., 322.298, 0., 0., 6.857, 0., 0., 0., "", "", "", "", "", "", "", 
  "", "", "", "", "", "", "", "", "", "", "", "", "", "", "", "", "", "", "", 
  49.07, 437483., 81.347, 32.4, 4.591, 2.382, 71809.251, "", 201.285, 12.79, 
  2., 30.9, "", 2.7, 75.86, 0.838}, {"BRN", "Asia", "Brunei", "2020-07-22", 
  141., 0., 0., 3., 0., 0., 322.298, 0., 0., 6.857, 0., 0., 0., "", "", "", 
  "", "", "", "", "", "", "", "", "", "", "", "", "", "", "", "", "", "", "", 
  "", "", "", "", 49.07, 437483., 81.347, 32.4, 4.591, 2.382, 71809.251, "", 
  201.285, 12.79, 2., 30.9, "", 2.7, 75.86, 0.838}, 
 {"BRN", "Asia", "Brunei", "2020-07-23", 141., 0., 0., 3., 0., 0., 322.298, 
  0., 0., 6.857, 0., 0., 0., "", "", "", "", "", "", "", "", "", "", "", "", 
  "", "", "", "", "", "", "", "", "", "", "", "", "", "", 49.07, 437483., 
  81.347, 32.4, 4.591, 2.382, 71809.251, "", 201.285, 12.79, 2., 30.9, "", 
  2.7, 75.86, 0.838}, {"BRN", "Asia", "Brunei", "2020-07-24", 141., 0., 0., 
  3., 0., 0., 322.298, 0., 0., 6.857, 0., 0., 0., "", "", "", "", "", "", "", 
  "", "", "", "", "", "", "", "", "", "", "", "", "", "", "", "", "", "", "", 
  49.07, 437483., 81.347, 32.4, 4.591, 2.382, 71809.251, "", 201.285, 12.79, 
  2., 30.9, "", 2.7, 75.86, 0.838}, {"BRN", "Asia", "Brunei", "2020-07-25", 
  141., 0., 0., 3., 0., 0., 322.298, 0., 0., 6.857, 0., 0., 0., "", "", "", 
  "", "", "", "", "", "", "", "", "", "", "", "", "", "", "", "", "", "", "", 
  "", "", "", "", 49.07, 437483., 81.347, 32.4, 4.591, 2.382, 71809.251, "", 
  201.285, 12.79, 2., 30.9, "", 2.7, 75.86, 0.838}, 
 {"BRN", "Asia", "Brunei", "2020-07-26", 141., 0., 0., 3., 0., 0., 322.298, 
  0., 0., 6.857, 0., 0., 0., "", "", "", "", "", "", "", "", "", "", "", "", 
  "", "", "", "", "", "", "", "", "", "", "", "", "", "", 49.07, 437483., 
  81.347, 32.4, 4.591, 2.382, 71809.251, "", 201.285, 12.79, 2., 30.9, "", 
  2.7, 75.86, 0.838}, {"BRN", "Asia", "Brunei", "2020-07-27", 141., 0., 0., 
  3., 0., 0., 322.298, 0., 0., 6.857, 0., 0., 0., "", "", "", "", "", "", "", 
  "", "", "", "", "", "", "", "", "", "", "", "", "", "", "", "", "", "", "", 
  39.81, 437483., 81.347, 32.4, 4.591, 2.382, 71809.251, "", 201.285, 12.79, 
  2., 30.9, "", 2.7, 75.86, 0.838}, {"BRN", "Asia", "Brunei", "2020-07-28", 
  141., 0., 0., 3., 0., 0., 322.298, 0., 0., 6.857, 0., 0., 0., "", "", "", 
  "", "", "", "", "", "", "", "", "", "", "", "", "", "", "", "", "", "", "", 
  "", "", "", "", 39.81, 437483., 81.347, 32.4, 4.591, 2.382, 71809.251, "", 
  201.285, 12.79, 2., 30.9, "", 2.7, 75.86, 0.838}, 
 {"BRN", "Asia", "Brunei", "2020-07-29", 141., 0., 0., 3., 0., 0., 322.298, 
  0., 0., 6.857, 0., 0., 0., "", "", "", "", "", "", "", "", "", "", "", "", 
  "", "", "", "", "", "", "", "", "", "", "", "", "", "", 39.81, 437483., 
  81.347, 32.4, 4.591, 2.382, 71809.251, "", 201.285, 12.79, 2., 30.9, "", 
  2.7, 75.86, 0.838}, {"BRN", "Asia", "Brunei", "2020-07-30", 141., 0., 0., 
  3., 0., 0., 322.298, 0., 0., 6.857, 0., 0., 0., "", "", "", "", "", "", "", 
  "", "", "", "", "", "", "", "", "", "", "", "", "", "", "", "", "", "", "", 
  39.81, 437483., 81.347, 32.4, 4.591, 2.382, 71809.251, "", 201.285, 12.79, 
  2., 30.9, "", 2.7, 75.86, 0.838}, {"BRN", "Asia", "Brunei", "2020-07-31", 
  141., 0., 0., 3., 0., 0., 322.298, 0., 0., 6.857, 0., 0., 0., "", "", "", 
  "", "", "", "", "", "", "", "", "", "", "", "", "", "", "", "", "", "", "", 
  "", "", "", "", 39.81, 437483., 81.347, 32.4, 4.591, 2.382, 71809.251, "", 
  201.285, 12.79, 2., 30.9, "", 2.7, 75.86, 0.838}, 
 {"BRN", "Asia", "Brunei", "2020-08-01", 141., 0., 0., 3., 0., 0., 322.298, 
  0., 0., 6.857, 0., 0., 0., "", "", "", "", "", "", "", "", "", "", "", "", 
  "", "", "", "", "", "", "", "", "", "", "", "", "", "", 39.81, 437483., 
  81.347, 32.4, 4.591, 2.382, 71809.251, "", 201.285, 12.79, 2., 30.9, "", 
  2.7, 75.86, 0.838}, {"BRN", "Asia", "Brunei", "2020-08-02", 141., 0., 0., 
  3., 0., 0., 322.298, 0., 0., 6.857, 0., 0., 0., "", "", "", "", "", "", "", 
  "", "", "", "", "", "", "", "", "", "", "", "", "", "", "", "", "", "", "", 
  39.81, 437483., 81.347, 32.4, 4.591, 2.382, 71809.251, "", 201.285, 12.79, 
  2., 30.9, "", 2.7, 75.86, 0.838}, {"BRN", "Asia", "Brunei", "2020-08-03", 
  141., 0., 0., 3., 0., 0., 322.298, 0., 0., 6.857, 0., 0., 0., "", "", "", 
  "", "", "", "", "", "", "", "", "", "", "", "", "", "", "", "", "", "", "", 
  "", "", "", "", 39.81, 437483., 81.347, 32.4, 4.591, 2.382, 71809.251, "", 
  201.285, 12.79, 2., 30.9, "", 2.7, 75.86, 0.838}, 
 {"BRN", "Asia", "Brunei", "2020-08-04", 141., 0., 0., 3., 0., 0., 322.298, 
  0., 0., 6.857, 0., 0., 0., "", "", "", "", "", "", "", "", "", "", "", "", 
  "", "", "", "", "", "", "", "", "", "", "", "", "", "", 39.81, 437483., 
  81.347, 32.4, 4.591, 2.382, 71809.251, "", 201.285, 12.79, 2., 30.9, "", 
  2.7, 75.86, 0.838}, {"BRN", "Asia", "Brunei", "2020-08-05", 141., 0., 0., 
  3., 0., 0., 322.298, 0., 0., 6.857, 0., 0., 0., "", "", "", "", "", "", "", 
  "", "", "", "", "", "", "", "", "", "", "", "", "", "", "", "", "", "", "", 
  39.81, 437483., 81.347, 32.4, 4.591, 2.382, 71809.251, "", 201.285, 12.79, 
  2., 30.9, "", 2.7, 75.86, 0.838}, {"BRN", "Asia", "Brunei", "2020-08-06", 
  141., 0., 0., 3., 0., 0., 322.298, 0., 0., 6.857, 0., 0., 0., "", "", "", 
  "", "", "", "", "", "", "", "", "", "", "", "", "", "", "", "", "", "", "", 
  "", "", "", "", 39.81, 437483., 81.347, 32.4, 4.591, 2.382, 71809.251, "", 
  201.285, 12.79, 2., 30.9, "", 2.7, 75.86, 0.838}, 
 {"BRN", "Asia", "Brunei", "2020-08-07", 142., 1., 0.143, 3., 0., 0., 
  324.584, 2.286, 0.327, 6.857, 0., 0., 0., "", "", "", "", "", "", "", "", 
  "", "", "", "", "", "", "", "", "", "", "", "", "", "", "", "", "", "", 
  39.81, 437483., 81.347, 32.4, 4.591, 2.382, 71809.251, "", 201.285, 12.79, 
  2., 30.9, "", 2.7, 75.86, 0.838}, {"BRN", "Asia", "Brunei", "2020-08-08", 
  142., 0., 0.143, 3., 0., 0., 324.584, 0., 0.327, 6.857, 0., 0., 0., "", "", 
  "", "", "", "", "", "", "", "", "", "", "", "", "", "", "", "", "", "", "", 
  "", "", "", "", "", 39.81, 437483., 81.347, 32.4, 4.591, 2.382, 71809.251, 
  "", 201.285, 12.79, 2., 30.9, "", 2.7, 75.86, 0.838}, 
 {"BRN", "Asia", "Brunei", "2020-08-09", 142., 0., 0.143, 3., 0., 0., 
  324.584, 0., 0.327, 6.857, 0., 0., 0., "", "", "", "", "", "", "", "", "", 
  "", "", "", "", "", "", "", "", "", "", "", "", "", "", "", "", "", 39.81, 
  437483., 81.347, 32.4, 4.591, 2.382, 71809.251, "", 201.285, 12.79, 2., 
  30.9, "", 2.7, 75.86, 0.838}, {"BRN", "Asia", "Brunei", "2020-08-10", 142., 
  0., 0.143, 3., 0., 0., 324.584, 0., 0.327, 6.857, 0., 0., 0.01, "", "", "", 
  "", "", "", "", "", "", "", "", "", "", "", "", "", "", "", "", "", "", "", 
  "", "", "", "", 39.81, 437483., 81.347, 32.4, 4.591, 2.382, 71809.251, "", 
  201.285, 12.79, 2., 30.9, "", 2.7, 75.86, 0.838}, 
 {"BRN", "Asia", "Brunei", "2020-08-11", 142., 0., 0.143, 3., 0., 0., 
  324.584, 0., 0.327, 6.857, 0., 0., 0.01, "", "", "", "", "", "", "", "", 
  "", "", "", "", "", "", "", "", "", "", "", "", "", "", "", "", "", "", 
  39.81, 437483., 81.347, 32.4, 4.591, 2.382, 71809.251, "", 201.285, 12.79, 
  2., 30.9, "", 2.7, 75.86, 0.838}, {"BRN", "Asia", "Brunei", "2020-08-12", 
  142., 0., 0.143, 3., 0., 0., 324.584, 0., 0.327, 6.857, 0., 0., 0.01, "", 
  "", "", "", "", "", "", "", "", "", "", "", "", "", "", "", "", "", "", "", 
  "", "", "", "", "", "", 39.81, 437483., 81.347, 32.4, 4.591, 2.382, 
  71809.251, "", 201.285, 12.79, 2., 30.9, "", 2.7, 75.86, 0.838}, 
 {"BRN", "Asia", "Brunei", "2020-08-13", 142., 0., 0.143, 3., 0., 0., 
  324.584, 0., 0.327, 6.857, 0., 0., 0.01, "", "", "", "", "", "", "", "", 
  "", "", "", "", "", "", "", "", "", "", "", "", "", "", "", "", "", "", 
  37.04, 437483., 81.347, 32.4, 4.591, 2.382, 71809.251, "", 201.285, 12.79, 
  2., 30.9, "", 2.7, 75.86, 0.838}, {"BRN", "Asia", "Brunei", "2020-08-14", 
  142., 0., 0., 3., 0., 0., 324.584, 0., 0., 6.857, 0., 0., 0.01, "", "", "", 
  "", "", "", "", "", "", "", "", "", "", "", "", "", "", "", "", "", "", "", 
  "", "", "", "", 37.04, 437483., 81.347, 32.4, 4.591, 2.382, 71809.251, "", 
  201.285, 12.79, 2., 30.9, "", 2.7, 75.86, 0.838}, 
 {"BRN", "Asia", "Brunei", "2020-08-15", 142., 0., 0., 3., 0., 0., 324.584, 
  0., 0., 6.857, 0., 0., 0.01, "", "", "", "", "", "", "", "", "", "", "", 
  "", "", "", "", "", "", "", "", "", "", "", "", "", "", "", 37.04, 437483., 
  81.347, 32.4, 4.591, 2.382, 71809.251, "", 201.285, 12.79, 2., 30.9, "", 
  2.7, 75.86, 0.838}, {"BRN", "Asia", "Brunei", "2020-08-16", 142., 0., 0., 
  3., 0., 0., 324.584, 0., 0., 6.857, 0., 0., 0.01, "", "", "", "", "", "", 
  "", "", "", "", "", "", "", "", "", "", "", "", "", "", "", "", "", "", "", 
  "", 37.04, 437483., 81.347, 32.4, 4.591, 2.382, 71809.251, "", 201.285, 
  12.79, 2., 30.9, "", 2.7, 75.86, 0.838}, {"BRN", "Asia", "Brunei", 
  "2020-08-17", 142., 0., 0., 3., 0., 0., 324.584, 0., 0., 6.857, 0., 0., 
  0.01, "", "", "", "", "", "", "", "", "", "", "", "", "", "", "", "", "", 
  "", "", "", "", "", "", "", "", "", 40.74, 437483., 81.347, 32.4, 4.591, 
  2.382, 71809.251, "", 201.285, 12.79, 2., 30.9, "", 2.7, 75.86, 0.838}, 
 {"BRN", "Asia", "Brunei", "2020-08-18", 142., 0., 0., 3., 0., 0., 324.584, 
  0., 0., 6.857, 0., 0., 0.01, "", "", "", "", "", "", "", "", "", "", "", 
  "", "", "", "", "", "", "", "", "", "", "", "", "", "", "", 40.74, 437483., 
  81.347, 32.4, 4.591, 2.382, 71809.251, "", 201.285, 12.79, 2., 30.9, "", 
  2.7, 75.86, 0.838}, {"BRN", "Asia", "Brunei", "2020-08-19", 143., 1., 
  0.143, 3., 0., 0., 326.87, 2.286, 0.327, 6.857, 0., 0., 0.01, "", "", "", 
  "", "", "", "", "", "", "", "", "", "", "", "", "", "", "", "", "", "", "", 
  "", "", "", "", 40.74, 437483., 81.347, 32.4, 4.591, 2.382, 71809.251, "", 
  201.285, 12.79, 2., 30.9, "", 2.7, 75.86, 0.838}, 
 {"BRN", "Asia", "Brunei", "2020-08-20", 143., 0., 0.143, 3., 0., 0., 326.87, 
  0., 0.327, 6.857, 0., 0., 0.01, "", "", "", "", "", "", "", "", "", "", "", 
  "", "", "", "", "", "", "", "", "", "", "", "", "", "", "", 40.74, 437483., 
  81.347, 32.4, 4.591, 2.382, 71809.251, "", 201.285, 12.79, 2., 30.9, "", 
  2.7, 75.86, 0.838}, {"BRN", "Asia", "Brunei", "2020-08-21", 143., 0., 
  0.143, 3., 0., 0., 326.87, 0., 0.327, 6.857, 0., 0., 0.01, "", "", "", "", 
  "", "", "", "", "", "", "", "", "", "", "", "", "", "", "", "", "", "", "", 
  "", "", "", 40.74, 437483., 81.347, 32.4, 4.591, 2.382, 71809.251, "", 
  201.285, 12.79, 2., 30.9, "", 2.7, 75.86, 0.838}, 
 {"BRN", "Asia", "Brunei", "2020-08-22", 143., 0., 0.143, 3., 0., 0., 326.87, 
  0., 0.327, 6.857, 0., 0., 0.01, "", "", "", "", "", "", "", "", "", "", "", 
  "", "", "", "", "", "", "", "", "", "", "", "", "", "", "", 40.74, 437483., 
  81.347, 32.4, 4.591, 2.382, 71809.251, "", 201.285, 12.79, 2., 30.9, "", 
  2.7, 75.86, 0.838}, {"BRN", "Asia", "Brunei", "2020-08-23", 143., 0., 
  0.143, 3., 0., 0., 326.87, 0., 0.327, 6.857, 0., 0., 0.01, "", "", "", "", 
  "", "", "", "", "", "", "", "", "", "", "", "", "", "", "", "", "", "", "", 
  "", "", "", 40.74, 437483., 81.347, 32.4, 4.591, 2.382, 71809.251, "", 
  201.285, 12.79, 2., 30.9, "", 2.7, 75.86, 0.838}, 
 {"BRN", "Asia", "Brunei", "2020-08-24", 143., 0., 0.143, 3., 0., 0., 326.87, 
  0., 0.327, 6.857, 0., 0., 0.01, "", "", "", "", "", "", "", "", "", "", "", 
  "", "", "", "", "", "", "", "", "", "", "", "", "", "", "", 40.74, 437483., 
  81.347, 32.4, 4.591, 2.382, 71809.251, "", 201.285, 12.79, 2., 30.9, "", 
  2.7, 75.86, 0.838}, {"BRN", "Asia", "Brunei", "2020-08-25", 144., 1., 
  0.286, 3., 0., 0., 329.156, 2.286, 0.653, 6.857, 0., 0., 0.01, "", "", "", 
  "", "", "", "", "", "", "", "", "", "", "", "", "", "", "", "", "", "", "", 
  "", "", "", "", 40.74, 437483., 81.347, 32.4, 4.591, 2.382, 71809.251, "", 
  201.285, 12.79, 2., 30.9, "", 2.7, 75.86, 0.838}, 
 {"BRN", "Asia", "Brunei", "2020-08-26", 144., 0., 0.143, 3., 0., 0., 
  329.156, 0., 0.327, 6.857, 0., 0., 0.01, "", "", "", "", "", "", "", "", 
  "", "", "", "", "", "", "", "", "", "", "", "", "", "", "", "", "", "", 
  40.74, 437483., 81.347, 32.4, 4.591, 2.382, 71809.251, "", 201.285, 12.79, 
  2., 30.9, "", 2.7, 75.86, 0.838}, {"BRN", "Asia", "Brunei", "2020-08-27", 
  144., 0., 0.143, 3., 0., 0., 329.156, 0., 0.327, 6.857, 0., 0., 0.01, "", 
  "", "", "", "", "", "", "", "", "", "", "", "", "", "", "", "", "", "", "", 
  "", "", "", "", "", "", 40.74, 437483., 81.347, 32.4, 4.591, 2.382, 
  71809.251, "", 201.285, 12.79, 2., 30.9, "", 2.7, 75.86, 0.838}, 
 {"BRN", "Asia", "Brunei", "2020-08-28", 144., 0., 0.143, 3., 0., 0., 
  329.156, 0., 0.327, 6.857, 0., 0., 0.01, "", "", "", "", "", "", "", "", 
  "", "", "", "", "", "", "", "", "", "", "", "", "", "", "", "", "", "", 
  40.74, 437483., 81.347, 32.4, 4.591, 2.382, 71809.251, "", 201.285, 12.79, 
  2., 30.9, "", 2.7, 75.86, 0.838}, {"BRN", "Asia", "Brunei", "2020-08-29", 
  144., 0., 0.143, 3., 0., 0., 329.156, 0., 0.327, 6.857, 0., 0., 0.01, "", 
  "", "", "", "", "", "", "", "", "", "", "", "", "", "", "", "", "", "", "", 
  "", "", "", "", "", "", 40.74, 437483., 81.347, 32.4, 4.591, 2.382, 
  71809.251, "", 201.285, 12.79, 2., 30.9, "", 2.7, 75.86, 0.838}, 
 {"BRN", "Asia", "Brunei", "2020-08-30", 144., 0., 0.143, 3., 0., 0., 
  329.156, 0., 0.327, 6.857, 0., 0., 0.01, "", "", "", "", "", "", "", "", 
  "", "", "", "", "", "", "", "", "", "", "", "", "", "", "", "", "", "", 
  40.74, 437483., 81.347, 32.4, 4.591, 2.382, 71809.251, "", 201.285, 12.79, 
  2., 30.9, "", 2.7, 75.86, 0.838}, {"BRN", "Asia", "Brunei", "2020-08-31", 
  144., 0., 0.143, 3., 0., 0., 329.156, 0., 0.327, 6.857, 0., 0., 0.01, "", 
  "", "", "", "", "", "", "", "", "", "", "", "", "", "", "", "", "", "", "", 
  "", "", "", "", "", "", 40.74, 437483., 81.347, 32.4, 4.591, 2.382, 
  71809.251, "", 201.285, 12.79, 2., 30.9, "", 2.7, 75.86, 0.838}, 
 {"BRN", "Asia", "Brunei", "2020-09-01", 144., 0., 0., 3., 0., 0., 329.156, 
  0., 0., 6.857, 0., 0., 0.01, "", "", "", "", "", "", "", "", "", "", "", 
  "", "", "", "", "", "", "", "", "", "", "", "", "", "", "", 37.96, 437483., 
  81.347, 32.4, 4.591, 2.382, 71809.251, "", 201.285, 12.79, 2., 30.9, "", 
  2.7, 75.86, 0.838}, {"BRN", "Asia", "Brunei", "2020-09-02", 144., 0., 0., 
  3., 0., 0., 329.156, 0., 0., 6.857, 0., 0., 0.01, "", "", "", "", "", "", 
  "", "", "", "", "", "", "", "", "", "", "", "", "", "", "", "", "", "", "", 
  "", 37.96, 437483., 81.347, 32.4, 4.591, 2.382, 71809.251, "", 201.285, 
  12.79, 2., 30.9, "", 2.7, 75.86, 0.838}, {"BRN", "Asia", "Brunei", 
  "2020-09-03", 145., 1., 0.143, 3., 0., 0., 331.441, 2.286, 0.327, 6.857, 
  0., 0., 0.01, "", "", "", "", "", "", "", "", "", "", "", "", "", "", "", 
  "", "", "", "", "", "", "", "", "", "", "", 37.96, 437483., 81.347, 32.4, 
  4.591, 2.382, 71809.251, "", 201.285, 12.79, 2., 30.9, "", 2.7, 75.86, 
  0.838}, {"BRN", "Asia", "Brunei", "2020-09-04", 145., 0., 0.143, 3., 0., 
  0., 331.441, 0., 0.327, 6.857, 0., 0., 0.01, "", "", "", "", "", "", "", 
  "", "", "", "", "", "", "", "", "", "", "", "", "", "", "", "", "", "", "", 
  37.96, 437483., 81.347, 32.4, 4.591, 2.382, 71809.251, "", 201.285, 12.79, 
  2., 30.9, "", 2.7, 75.86, 0.838}, {"BRN", "Asia", "Brunei", "2020-09-05", 
  145., 0., 0.143, 3., 0., 0., 331.441, 0., 0.327, 6.857, 0., 0., 0.01, "", 
  "", "", "", "", "", "", "", "", "", "", "", "", "", "", "", "", "", "", "", 
  "", "", "", "", "", "", 37.96, 437483., 81.347, 32.4, 4.591, 2.382, 
  71809.251, "", 201.285, 12.79, 2., 30.9, "", 2.7, 75.86, 0.838}, 
 {"BRN", "Asia", "Brunei", "2020-09-06", 145., 0., 0.143, 3., 0., 0., 
  331.441, 0., 0.327, 6.857, 0., 0., 0.01, "", "", "", "", "", "", "", "", 
  "", "", "", "", "", "", "", "", "", "", "", "", "", "", "", "", "", "", 
  37.96, 437483., 81.347, 32.4, 4.591, 2.382, 71809.251, "", 201.285, 12.79, 
  2., 30.9, "", 2.7, 75.86, 0.838}, {"BRN", "Asia", "Brunei", "2020-09-07", 
  145., 0., 0.143, 3., 0., 0., 331.441, 0., 0.327, 6.857, 0., 0., 0.01, "", 
  "", "", "", "", "", "", "", "", "", "", "", "", "", "", "", "", "", "", "", 
  "", "", "", "", "", "", 37.96, 437483., 81.347, 32.4, 4.591, 2.382, 
  71809.251, "", 201.285, 12.79, 2., 30.9, "", 2.7, 75.86, 0.838}, 
 {"BRN", "Asia", "Brunei", "2020-09-08", 145., 0., 0.143, 3., 0., 0., 
  331.441, 0., 0.327, 6.857, 0., 0., 0.01, "", "", "", "", "", "", "", "", 
  "", "", "", "", "", "", "", "", "", "", "", "", "", "", "", "", "", "", 
  37.96, 437483., 81.347, 32.4, 4.591, 2.382, 71809.251, "", 201.285, 12.79, 
  2., 30.9, "", 2.7, 75.86, 0.838}, {"BRN", "Asia", "Brunei", "2020-09-09", 
  145., 0., 0.143, 3., 0., 0., 331.441, 0., 0.327, 6.857, 0., 0., 0.01, "", 
  "", "", "", "", "", "", "", "", "", "", "", "", "", "", "", "", "", "", "", 
  "", "", "", "", "", "", 37.96, 437483., 81.347, 32.4, 4.591, 2.382, 
  71809.251, "", 201.285, 12.79, 2., 30.9, "", 2.7, 75.86, 0.838}, 
 {"BRN", "Asia", "Brunei", "2020-09-10", 145., 0., 0., 3., 0., 0., 331.441, 
  0., 0., 6.857, 0., 0., 0.01, "", "", "", "", "", "", "", "", "", "", "", 
  "", "", "", "", "", "", "", "", "", "", "", "", "", "", "", 37.96, 437483., 
  81.347, 32.4, 4.591, 2.382, 71809.251, "", 201.285, 12.79, 2., 30.9, "", 
  2.7, 75.86, 0.838}, {"BRN", "Asia", "Brunei", "2020-09-11", 145., 0., 0., 
  3., 0., 0., 331.441, 0., 0., 6.857, 0., 0., 0.01, "", "", "", "", "", "", 
  "", "", "", "", "", "", "", "", "", "", "", "", "", "", "", "", "", "", "", 
  "", 37.96, 437483., 81.347, 32.4, 4.591, 2.382, 71809.251, "", 201.285, 
  12.79, 2., 30.9, "", 2.7, 75.86, 0.838}, {"BRN", "Asia", "Brunei", 
  "2020-09-12", 145., 0., 0., 3., 0., 0., 331.441, 0., 0., 6.857, 0., 0., 
  0.01, "", "", "", "", "", "", "", "", "", "", "", "", "", "", "", "", "", 
  "", "", "", "", "", "", "", "", "", 37.96, 437483., 81.347, 32.4, 4.591, 
  2.382, 71809.251, "", 201.285, 12.79, 2., 30.9, "", 2.7, 75.86, 0.838}, 
 {"BRN", "Asia", "Brunei", "2020-09-13", 145., 0., 0., 3., 0., 0., 331.441, 
  0., 0., 6.857, 0., 0., 0.01, "", "", "", "", "", "", "", "", "", "", "", 
  "", "", "", "", "", "", "", "", "", "", "", "", "", "", "", 37.96, 437483., 
  81.347, 32.4, 4.591, 2.382, 71809.251, "", 201.285, 12.79, 2., 30.9, "", 
  2.7, 75.86, 0.838}, {"BRN", "Asia", "Brunei", "2020-09-14", 145., 0., 0., 
  3., 0., 0., 331.441, 0., 0., 6.857, 0., 0., 0.01, "", "", "", "", "", "", 
  "", "", "", "", "", "", "", "", "", "", "", "", "", "", "", "", "", "", "", 
  "", 37.96, 437483., 81.347, 32.4, 4.591, 2.382, 71809.251, "", 201.285, 
  12.79, 2., 30.9, "", 2.7, 75.86, 0.838}, {"BRN", "Asia", "Brunei", 
  "2020-09-15", 145., 0., 0., 3., 0., 0., 331.441, 0., 0., 6.857, 0., 0., 
  0.01, "", "", "", "", "", "", "", "", "", "", "", "", "", "", "", "", "", 
  "", "", "", "", "", "", "", "", "", 35.19, 437483., 81.347, 32.4, 4.591, 
  2.382, 71809.251, "", 201.285, 12.79, 2., 30.9, "", 2.7, 75.86, 0.838}, 
 {"BRN", "Asia", "Brunei", "2020-09-16", 145., 0., 0., 3., 0., 0., 331.441, 
  0., 0., 6.857, 0., 0., 0.01, "", "", "", "", "", "", "", "", "", "", "", 
  "", "", "", "", "", "", "", "", "", "", "", "", "", "", "", 35.19, 437483., 
  81.347, 32.4, 4.591, 2.382, 71809.251, "", 201.285, 12.79, 2., 30.9, "", 
  2.7, 75.86, 0.838}, {"BRN", "Asia", "Brunei", "2020-09-17", 145., 0., 0., 
  3., 0., 0., 331.441, 0., 0., 6.857, 0., 0., 0.01, "", "", "", "", "", "", 
  "", "", "", "", "", "", "", "", "", "", "", "", "", "", "", "", "", "", "", 
  "", 35.19, 437483., 81.347, 32.4, 4.591, 2.382, 71809.251, "", 201.285, 
  12.79, 2., 30.9, "", 2.7, 75.86, 0.838}, {"BRN", "Asia", "Brunei", 
  "2020-09-18", 145., 0., 0., 3., 0., 0., 331.441, 0., 0., 6.857, 0., 0., 
  0.01, "", "", "", "", "", "", "", "", "", "", "", "", "", "", "", "", "", 
  "", "", "", "", "", "", "", "", "", 35.19, 437483., 81.347, 32.4, 4.591, 
  2.382, 71809.251, "", 201.285, 12.79, 2., 30.9, "", 2.7, 75.86, 0.838}, 
 {"BRN", "Asia", "Brunei", "2020-09-19", 145., 0., 0., 3., 0., 0., 331.441, 
  0., 0., 6.857, 0., 0., 0.01, "", "", "", "", "", "", "", "", "", "", "", 
  "", "", "", "", "", "", "", "", "", "", "", "", "", "", "", 35.19, 437483., 
  81.347, 32.4, 4.591, 2.382, 71809.251, "", 201.285, 12.79, 2., 30.9, "", 
  2.7, 75.86, 0.838}, {"BRN", "Asia", "Brunei", "2020-09-20", 145., 0., 0., 
  3., 0., 0., 331.441, 0., 0., 6.857, 0., 0., 0.01, "", "", "", "", "", "", 
  "", "", "", "", "", "", "", "", "", "", "", "", "", "", "", "", "", "", "", 
  "", 35.19, 437483., 81.347, 32.4, 4.591, 2.382, 71809.251, "", 201.285, 
  12.79, 2., 30.9, "", 2.7, 75.86, 0.838}, {"BRN", "Asia", "Brunei", 
  "2020-09-21", 145., 0., 0., 3., 0., 0., 331.441, 0., 0., 6.857, 0., 0., 
  0.01, "", "", "", "", "", "", "", "", "", "", "", "", "", "", "", "", "", 
  "", "", "", "", "", "", "", "", "", 35.19, 437483., 81.347, 32.4, 4.591, 
  2.382, 71809.251, "", 201.285, 12.79, 2., 30.9, "", 2.7, 75.86, 0.838}, 
 {"BRN", "Asia", "Brunei", "2020-09-22", 145., 0., 0., 3., 0., 0., 331.441, 
  0., 0., 6.857, 0., 0., 0.01, "", "", "", "", "", "", "", "", "", "", "", 
  "", "", "", "", "", "", "", "", "", "", "", "", "", "", "", 35.19, 437483., 
  81.347, 32.4, 4.591, 2.382, 71809.251, "", 201.285, 12.79, 2., 30.9, "", 
  2.7, 75.86, 0.838}, {"BRN", "Asia", "Brunei", "2020-09-23", 145., 0., 0., 
  3., 0., 0., 331.441, 0., 0., 6.857, 0., 0., 0.01, "", "", "", "", "", "", 
  "", "", "", "", "", "", "", "", "", "", "", "", "", "", "", "", "", "", "", 
  "", 35.19, 437483., 81.347, 32.4, 4.591, 2.382, 71809.251, "", 201.285, 
  12.79, 2., 30.9, "", 2.7, 75.86, 0.838}, {"BRN", "Asia", "Brunei", 
  "2020-09-24", 146., 1., 0.143, 3., 0., 0., 333.727, 2.286, 0.327, 6.857, 
  0., 0., 0.01, "", "", "", "", "", "", "", "", "", "", "", "", "", "", "", 
  "", "", "", "", "", "", "", "", "", "", "", 35.19, 437483., 81.347, 32.4, 
  4.591, 2.382, 71809.251, "", 201.285, 12.79, 2., 30.9, "", 2.7, 75.86, 
  0.838}, {"BRN", "Asia", "Brunei", "2020-09-25", 146., 0., 0.143, 3., 0., 
  0., 333.727, 0., 0.327, 6.857, 0., 0., 0.01, "", "", "", "", "", "", "", 
  "", "", "", "", "", "", "", "", "", "", "", "", "", "", "", "", "", "", "", 
  35.19, 437483., 81.347, 32.4, 4.591, 2.382, 71809.251, "", 201.285, 12.79, 
  2., 30.9, "", 2.7, 75.86, 0.838}, {"BRN", "Asia", "Brunei", "2020-09-26", 
  146., 0., 0.143, 3., 0., 0., 333.727, 0., 0.327, 6.857, 0., 0., 0.01, "", 
  "", "", "", "", "", "", "", "", "", "", "", "", "", "", "", "", "", "", "", 
  "", "", "", "", "", "", 35.19, 437483., 81.347, 32.4, 4.591, 2.382, 
  71809.251, "", 201.285, 12.79, 2., 30.9, "", 2.7, 75.86, 0.838}, 
 {"BRN", "Asia", "Brunei", "2020-09-27", 146., 0., 0.143, 3., 0., 0., 
  333.727, 0., 0.327, 6.857, 0., 0., 0.01, "", "", "", "", "", "", "", "", 
  "", "", "", "", "", "", "", "", "", "", "", "", "", "", "", "", "", "", 
  35.19, 437483., 81.347, 32.4, 4.591, 2.382, 71809.251, "", 201.285, 12.79, 
  2., 30.9, "", 2.7, 75.86, 0.838}, {"BRN", "Asia", "Brunei", "2020-09-28", 
  146., 0., 0.143, 3., 0., 0., 333.727, 0., 0.327, 6.857, 0., 0., 0.01, "", 
  "", "", "", "", "", "", "", "", "", "", "", "", "", "", "", "", "", "", "", 
  "", "", "", "", "", "", 35.19, 437483., 81.347, 32.4, 4.591, 2.382, 
  71809.251, "", 201.285, 12.79, 2., 30.9, "", 2.7, 75.86, 0.838}, 
 {"BRN", "Asia", "Brunei", "2020-09-29", 146., 0., 0.143, 3., 0., 0., 
  333.727, 0., 0.327, 6.857, 0., 0., 0.01, "", "", "", "", "", "", "", "", 
  "", "", "", "", "", "", "", "", "", "", "", "", "", "", "", "", "", "", 
  35.19, 437483., 81.347, 32.4, 4.591, 2.382, 71809.251, "", 201.285, 12.79, 
  2., 30.9, "", 2.7, 75.86, 0.838}, {"BRN", "Asia", "Brunei", "2020-09-30", 
  146., 0., 0.143, 3., 0., 0., 333.727, 0., 0.327, 6.857, 0., 0., 0.01, "", 
  "", "", "", "", "", "", "", "", "", "", "", "", "", "", "", "", "", "", "", 
  "", "", "", "", "", "", 35.19, 437483., 81.347, 32.4, 4.591, 2.382, 
  71809.251, "", 201.285, 12.79, 2., 30.9, "", 2.7, 75.86, 0.838}, 
 {"BRN", "Asia", "Brunei", "2020-10-01", 146., 0., 0., 3., 0., 0., 333.727, 
  0., 0., 6.857, 0., 0., 0.01, "", "", "", "", "", "", "", "", "", "", "", 
  "", "", "", "", "", "", "", "", "", "", "", "", "", "", "", 35.19, 437483., 
  81.347, 32.4, 4.591, 2.382, 71809.251, "", 201.285, 12.79, 2., 30.9, "", 
  2.7, 75.86, 0.838}, {"BRN", "Asia", "Brunei", "2020-10-02", 146., 0., 0., 
  3., 0., 0., 333.727, 0., 0., 6.857, 0., 0., 0.01, "", "", "", "", "", "", 
  "", "", "", "", "", "", "", "", "", "", "", "", "", "", "", "", "", "", "", 
  "", 35.19, 437483., 81.347, 32.4, 4.591, 2.382, 71809.251, "", 201.285, 
  12.79, 2., 30.9, "", 2.7, 75.86, 0.838}, {"BRN", "Asia", "Brunei", 
  "2020-10-03", 146., 0., 0., 3., 0., 0., 333.727, 0., 0., 6.857, 0., 0., 
  0.01, "", "", "", "", "", "", "", "", "", "", "", "", "", "", "", "", "", 
  "", "", "", "", "", "", "", "", "", 35.19, 437483., 81.347, 32.4, 4.591, 
  2.382, 71809.251, "", 201.285, 12.79, 2., 30.9, "", 2.7, 75.86, 0.838}, 
 {"BRN", "Asia", "Brunei", "2020-10-04", 146., 0., 0., 3., 0., 0., 333.727, 
  0., 0., 6.857, 0., 0., 0.01, "", "", "", "", "", "", "", "", "", "", "", 
  "", "", "", "", "", "", "", "", "", "", "", "", "", "", "", 35.19, 437483., 
  81.347, 32.4, 4.591, 2.382, 71809.251, "", 201.285, 12.79, 2., 30.9, "", 
  2.7, 75.86, 0.838}, {"BRN", "Asia", "Brunei", "2020-10-05", 146., 0., 0., 
  3., 0., 0., 333.727, 0., 0., 6.857, 0., 0., 0.01, "", "", "", "", "", "", 
  "", "", "", "", "", "", "", "", "", "", "", "", "", "", "", "", "", "", "", 
  "", 35.19, 437483., 81.347, 32.4, 4.591, 2.382, 71809.251, "", 201.285, 
  12.79, 2., 30.9, "", 2.7, 75.86, 0.838}, {"BRN", "Asia", "Brunei", 
  "2020-10-06", 146., 0., 0., 3., 0., 0., 333.727, 0., 0., 6.857, 0., 0., 
  0.01, "", "", "", "", "", "", "", "", "", "", "", "", "", "", "", "", "", 
  "", "", "", "", "", "", "", "", "", 35.19, 437483., 81.347, 32.4, 4.591, 
  2.382, 71809.251, "", 201.285, 12.79, 2., 30.9, "", 2.7, 75.86, 0.838}, 
 {"BRN", "Asia", "Brunei", "2020-10-07", 146., 0., 0., 3., 0., 0., 333.727, 
  0., 0., 6.857, 0., 0., 0.01, "", "", "", "", "", "", "", "", "", "", "", 
  "", "", "", "", "", "", "", "", "", "", "", "", "", "", "", 35.19, 437483., 
  81.347, 32.4, 4.591, 2.382, 71809.251, "", 201.285, 12.79, 2., 30.9, "", 
  2.7, 75.86, 0.838}, {"BRN", "Asia", "Brunei", "2020-10-08", 146., 0., 0., 
  3., 0., 0., 333.727, 0., 0., 6.857, 0., 0., 0.01, "", "", "", "", "", "", 
  "", "", "", "", "", "", "", "", "", "", "", "", "", "", "", "", "", "", "", 
  "", 35.19, 437483., 81.347, 32.4, 4.591, 2.382, 71809.251, "", 201.285, 
  12.79, 2., 30.9, "", 2.7, 75.86, 0.838}, {"BRN", "Asia", "Brunei", 
  "2020-10-09", 146., 0., 0., 3., 0., 0., 333.727, 0., 0., 6.857, 0., 0., 
  0.01, "", "", "", "", "", "", "", "", "", "", "", "", "", "", "", "", "", 
  "", "", "", "", "", "", "", "", "", 35.19, 437483., 81.347, 32.4, 4.591, 
  2.382, 71809.251, "", 201.285, 12.79, 2., 30.9, "", 2.7, 75.86, 0.838}, 
 {"BRN", "Asia", "Brunei", "2020-10-10", 146., 0., 0., 3., 0., 0., 333.727, 
  0., 0., 6.857, 0., 0., 0.01, "", "", "", "", "", "", "", "", "", "", "", 
  "", "", "", "", "", "", "", "", "", "", "", "", "", "", "", 35.19, 437483., 
  81.347, 32.4, 4.591, 2.382, 71809.251, "", 201.285, 12.79, 2., 30.9, "", 
  2.7, 75.86, 0.838}, {"BRN", "Asia", "Brunei", "2020-10-11", 146., 0., 0., 
  3., 0., 0., 333.727, 0., 0., 6.857, 0., 0., 0.01, "", "", "", "", "", "", 
  "", "", "", "", "", "", "", "", "", "", "", "", "", "", "", "", "", "", "", 
  "", 35.19, 437483., 81.347, 32.4, 4.591, 2.382, 71809.251, "", 201.285, 
  12.79, 2., 30.9, "", 2.7, 75.86, 0.838}, {"BRN", "Asia", "Brunei", 
  "2020-10-12", 146., 0., 0., 3., 0., 0., 333.727, 0., 0., 6.857, 0., 0., 
  0.01, "", "", "", "", "", "", "", "", "", "", "", "", "", "", "", "", "", 
  "", "", "", "", "", "", "", "", "", 35.19, 437483., 81.347, 32.4, 4.591, 
  2.382, 71809.251, "", 201.285, 12.79, 2., 30.9, "", 2.7, 75.86, 0.838}, 
 {"BRN", "Asia", "Brunei", "2020-10-13", 146., 0., 0., 3., 0., 0., 333.727, 
  0., 0., 6.857, 0., 0., 0.01, "", "", "", "", "", "", "", "", "", "", "", 
  "", "", "", "", "", "", "", "", "", "", "", "", "", "", "", 35.19, 437483., 
  81.347, 32.4, 4.591, 2.382, 71809.251, "", 201.285, 12.79, 2., 30.9, "", 
  2.7, 75.86, 0.838}, {"BRN", "Asia", "Brunei", "2020-10-14", 147., 1., 
  0.143, 3., 0., 0., 336.013, 2.286, 0.327, 6.857, 0., 0., 0.01, "", "", "", 
  "", "", "", "", "", "", "", "", "", "", "", "", "", "", "", "", "", "", "", 
  "", "", "", "", 35.19, 437483., 81.347, 32.4, 4.591, 2.382, 71809.251, "", 
  201.285, 12.79, 2., 30.9, "", 2.7, 75.86, 0.838}, 
 {"BRN", "Asia", "Brunei", "2020-10-15", 147., 0., 0.143, 3., 0., 0., 
  336.013, 0., 0.327, 6.857, 0., 0., 0.01, "", "", "", "", "", "", "", "", 
  "", "", "", "", "", "", "", "", "", "", "", "", "", "", "", "", "", "", 
  35.19, 437483., 81.347, 32.4, 4.591, 2.382, 71809.251, "", 201.285, 12.79, 
  2., 30.9, "", 2.7, 75.86, 0.838}, {"BRN", "Asia", "Brunei", "2020-10-16", 
  147., 0., 0.143, 3., 0., 0., 336.013, 0., 0.327, 6.857, 0., 0., 0.01, "", 
  "", "", "", "", "", "", "", "", "", "", "", "", "", "", "", "", "", "", "", 
  "", "", "", "", "", "", 35.19, 437483., 81.347, 32.4, 4.591, 2.382, 
  71809.251, "", 201.285, 12.79, 2., 30.9, "", 2.7, 75.86, 0.838}, 
 {"BRN", "Asia", "Brunei", "2020-10-17", 147., 0., 0.143, 3., 0., 0., 
  336.013, 0., 0.327, 6.857, 0., 0., 0.02, "", "", "", "", "", "", "", "", 
  "", "", "", "", "", "", "", "", "", "", "", "", "", "", "", "", "", "", 
  35.19, 437483., 81.347, 32.4, 4.591, 2.382, 71809.251, "", 201.285, 12.79, 
  2., 30.9, "", 2.7, 75.86, 0.838}, {"BRN", "Asia", "Brunei", "2020-10-18", 
  147., 0., 0.143, 3., 0., 0., 336.013, 0., 0.327, 6.857, 0., 0., 0.02, "", 
  "", "", "", "", "", "", "", "", "", "", "", "", "", "", "", "", "", "", "", 
  "", "", "", "", "", "", 35.19, 437483., 81.347, 32.4, 4.591, 2.382, 
  71809.251, "", 201.285, 12.79, 2., 30.9, "", 2.7, 75.86, 0.838}, 
 {"BRN", "Asia", "Brunei", "2020-10-19", 147., 0., 0.143, 3., 0., 0., 
  336.013, 0., 0.327, 6.857, 0., 0., 0.02, "", "", "", "", "", "", "", "", 
  "", "", "", "", "", "", "", "", "", "", "", "", "", "", "", "", "", "", 
  35.19, 437483., 81.347, 32.4, 4.591, 2.382, 71809.251, "", 201.285, 12.79, 
  2., 30.9, "", 2.7, 75.86, 0.838}, {"BRN", "Asia", "Brunei", "2020-10-20", 
  147., 0., 0.143, 3., 0., 0., 336.013, 0., 0.327, 6.857, 0., 0., 0.02, "", 
  "", "", "", "", "", "", "", "", "", "", "", "", "", "", "", "", "", "", "", 
  "", "", "", "", "", "", 35.19, 437483., 81.347, 32.4, 4.591, 2.382, 
  71809.251, "", 201.285, 12.79, 2., 30.9, "", 2.7, 75.86, 0.838}, 
 {"BRN", "Asia", "Brunei", "2020-10-21", 147., 0., 0., 3., 0., 0., 336.013, 
  0., 0., 6.857, 0., 0., 0.02, "", "", "", "", "", "", "", "", "", "", "", 
  "", "", "", "", "", "", "", "", "", "", "", "", "", "", "", 35.19, 437483., 
  81.347, 32.4, 4.591, 2.382, 71809.251, "", 201.285, 12.79, 2., 30.9, "", 
  2.7, 75.86, 0.838}, {"BRN", "Asia", "Brunei", "2020-10-22", 148., 1., 
  0.143, 3., 0., 0., 338.299, 2.286, 0.327, 6.857, 0., 0., 0.02, "", "", "", 
  "", "", "", "", "", "", "", "", "", "", "", "", "", "", "", "", "", "", "", 
  "", "", "", "", 35.19, 437483., 81.347, 32.4, 4.591, 2.382, 71809.251, "", 
  201.285, 12.79, 2., 30.9, "", 2.7, 75.86, 0.838}, 
 {"BRN", "Asia", "Brunei", "2020-10-23", 148., 0., 0.143, 3., 0., 0., 
  338.299, 0., 0.327, 6.857, 0., 0., 0.02, "", "", "", "", "", "", "", "", 
  "", "", "", "", "", "", "", "", "", "", "", "", "", "", "", "", "", "", 
  35.19, 437483., 81.347, 32.4, 4.591, 2.382, 71809.251, "", 201.285, 12.79, 
  2., 30.9, "", 2.7, 75.86, 0.838}, {"BRN", "Asia", "Brunei", "2020-10-24", 
  148., 0., 0.143, 3., 0., 0., 338.299, 0., 0.327, 6.857, 0., 0., 0.02, "", 
  "", "", "", "", "", "", "", "", "", "", "", "", "", "", "", "", "", "", "", 
  "", "", "", "", "", "", 35.19, 437483., 81.347, 32.4, 4.591, 2.382, 
  71809.251, "", 201.285, 12.79, 2., 30.9, "", 2.7, 75.86, 0.838}, 
 {"BRN", "Asia", "Brunei", "2020-10-25", 148., 0., 0.143, 3., 0., 0., 
  338.299, 0., 0.327, 6.857, 0., 0., 0.02, "", "", "", "", "", "", "", "", 
  "", "", "", "", "", "", "", "", "", "", "", "", "", "", "", "", "", "", 
  35.19, 437483., 81.347, 32.4, 4.591, 2.382, 71809.251, "", 201.285, 12.79, 
  2., 30.9, "", 2.7, 75.86, 0.838}, {"BRN", "Asia", "Brunei", "2020-10-26", 
  148., 0., 0.143, 3., 0., 0., 338.299, 0., 0.327, 6.857, 0., 0., 0.02, "", 
  "", "", "", "", "", "", "", "", "", "", "", "", "", "", "", "", "", "", "", 
  "", "", "", "", "", "", 35.19, 437483., 81.347, 32.4, 4.591, 2.382, 
  71809.251, "", 201.285, 12.79, 2., 30.9, "", 2.7, 75.86, 0.838}, 
 {"BRN", "Asia", "Brunei", "2020-10-27", 148., 0., 0.143, 3., 0., 0., 
  338.299, 0., 0.327, 6.857, 0., 0., 0.02, "", "", "", "", "", "", "", "", 
  "", "", "", "", "", "", "", "", "", "", "", "", "", "", "", "", "", "", 
  35.19, 437483., 81.347, 32.4, 4.591, 2.382, 71809.251, "", 201.285, 12.79, 
  2., 30.9, "", 2.7, 75.86, 0.838}, {"BRN", "Asia", "Brunei", "2020-10-28", 
  148., 0., 0.143, 3., 0., 0., 338.299, 0., 0.327, 6.857, 0., 0., 0.02, "", 
  "", "", "", "", "", "", "", "", "", "", "", "", "", "", "", "", "", "", "", 
  "", "", "", "", "", "", 35.19, 437483., 81.347, 32.4, 4.591, 2.382, 
  71809.251, "", 201.285, 12.79, 2., 30.9, "", 2.7, 75.86, 0.838}, 
 {"BRN", "Asia", "Brunei", "2020-10-29", 148., 0., 0., 3., 0., 0., 338.299, 
  0., 0., 6.857, 0., 0., 0.02, "", "", "", "", "", "", "", "", "", "", "", 
  "", "", "", "", "", "", "", "", "", "", "", "", "", "", "", 35.19, 437483., 
  81.347, 32.4, 4.591, 2.382, 71809.251, "", 201.285, 12.79, 2., 30.9, "", 
  2.7, 75.86, 0.838}, {"BRN", "Asia", "Brunei", "2020-10-30", 148., 0., 0., 
  3., 0., 0., 338.299, 0., 0., 6.857, 0., 0., 0.02, "", "", "", "", "", "", 
  "", "", "", "", "", "", "", "", "", "", "", "", "", "", "", "", "", "", "", 
  "", 35.19, 437483., 81.347, 32.4, 4.591, 2.382, 71809.251, "", 201.285, 
  12.79, 2., 30.9, "", 2.7, 75.86, 0.838}, {"BRN", "Asia", "Brunei", 
  "2020-10-31", 148., 0., 0., 3., 0., 0., 338.299, 0., 0., 6.857, 0., 0., 
  0.02, "", "", "", "", "", "", "", "", "", "", "", "", "", "", "", "", "", 
  "", "", "", "", "", "", "", "", "", 35.19, 437483., 81.347, 32.4, 4.591, 
  2.382, 71809.251, "", 201.285, 12.79, 2., 30.9, "", 2.7, 75.86, 0.838}, 
 {"BRN", "Asia", "Brunei", "2020-11-01", 148., 0., 0., 3., 0., 0., 338.299, 
  0., 0., 6.857, 0., 0., 0.02, "", "", "", "", "", "", "", "", "", "", "", 
  "", "", "", "", "", "", "", "", "", "", "", "", "", "", "", 35.19, 437483., 
  81.347, 32.4, 4.591, 2.382, 71809.251, "", 201.285, 12.79, 2., 30.9, "", 
  2.7, 75.86, 0.838}, {"BRN", "Asia", "Brunei", "2020-11-02", 148., 0., 0., 
  3., 0., 0., 338.299, 0., 0., 6.857, 0., 0., 0.02, "", "", "", "", "", "", 
  "", "", "", "", "", "", "", "", "", "", "", "", "", "", "", "", "", "", "", 
  "", 35.19, 437483., 81.347, 32.4, 4.591, 2.382, 71809.251, "", 201.285, 
  12.79, 2., 30.9, "", 2.7, 75.86, 0.838}, {"BRN", "Asia", "Brunei", 
  "2020-11-03", 148., 0., 0., 3., 0., 0., 338.299, 0., 0., 6.857, 0., 0., 
  0.02, "", "", "", "", "", "", "", "", "", "", "", "", "", "", "", "", "", 
  "", "", "", "", "", "", "", "", "", 35.19, 437483., 81.347, 32.4, 4.591, 
  2.382, 71809.251, "", 201.285, 12.79, 2., 30.9, "", 2.7, 75.86, 0.838}, 
 {"BRN", "Asia", "Brunei", "2020-11-04", 148., 0., 0., 3., 0., 0., 338.299, 
  0., 0., 6.857, 0., 0., 0.02, "", "", "", "", "", "", "", "", "", "", "", 
  "", "", "", "", "", "", "", "", "", "", "", "", "", "", "", 35.19, 437483., 
  81.347, 32.4, 4.591, 2.382, 71809.251, "", 201.285, 12.79, 2., 30.9, "", 
  2.7, 75.86, 0.838}, {"BRN", "Asia", "Brunei", "2020-11-05", 148., 0., 0., 
  3., 0., 0., 338.299, 0., 0., 6.857, 0., 0., 0.03, "", "", "", "", "", "", 
  "", "", "", "", "", "", "", "", "", "", "", "", "", "", "", "", "", "", "", 
  "", 35.19, 437483., 81.347, 32.4, 4.591, 2.382, 71809.251, "", 201.285, 
  12.79, 2., 30.9, "", 2.7, 75.86, 0.838}, {"BRN", "Asia", "Brunei", 
  "2020-11-06", 148., 0., 0., 3., 0., 0., 338.299, 0., 0., 6.857, 0., 0., 
  0.03, "", "", "", "", "", "", "", "", "", "", "", "", "", "", "", "", "", 
  "", "", "", "", "", "", "", "", "", 35.19, 437483., 81.347, 32.4, 4.591, 
  2.382, 71809.251, "", 201.285, 12.79, 2., 30.9, "", 2.7, 75.86, 0.838}, 
 {"BRN", "Asia", "Brunei", "2020-11-07", 148., 0., 0., 3., 0., 0., 338.299, 
  0., 0., 6.857, 0., 0., 0.03, "", "", "", "", "", "", "", "", "", "", "", 
  "", "", "", "", "", "", "", "", "", "", "", "", "", "", "", 35.19, 437483., 
  81.347, 32.4, 4.591, 2.382, 71809.251, "", 201.285, 12.79, 2., 30.9, "", 
  2.7, 75.86, 0.838}, {"BRN", "Asia", "Brunei", "2020-11-08", 148., 0., 0., 
  3., 0., 0., 338.299, 0., 0., 6.857, 0., 0., 0.03, "", "", "", "", "", "", 
  "", "", "", "", "", "", "", "", "", "", "", "", "", "", "", "", "", "", "", 
  "", 35.19, 437483., 81.347, 32.4, 4.591, 2.382, 71809.251, "", 201.285, 
  12.79, 2., 30.9, "", 2.7, 75.86, 0.838}, {"BRN", "Asia", "Brunei", 
  "2020-11-09", 148., 0., 0., 3., 0., 0., 338.299, 0., 0., 6.857, 0., 0., 
  0.03, "", "", "", "", "", "", "", "", "", "", "", "", "", "", "", "", "", 
  "", "", "", "", "", "", "", "", "", 35.19, 437483., 81.347, 32.4, 4.591, 
  2.382, 71809.251, "", 201.285, 12.79, 2., 30.9, "", 2.7, 75.86, 0.838}, 
 {"BRN", "Asia", "Brunei", "2020-11-10", 148., 0., 0., 3., 0., 0., 338.299, 
  0., 0., 6.857, 0., 0., 0.03, "", "", "", "", "", "", "", "", "", "", "", 
  "", "", "", "", "", "", "", "", "", "", "", "", "", "", "", 35.19, 437483., 
  81.347, 32.4, 4.591, 2.382, 71809.251, "", 201.285, 12.79, 2., 30.9, "", 
  2.7, 75.86, 0.838}, {"BRN", "Asia", "Brunei", "2020-11-11", 148., 0., 0., 
  3., 0., 0., 338.299, 0., 0., 6.857, 0., 0., 0.03, "", "", "", "", "", "", 
  "", "", "", "", "", "", "", "", "", "", "", "", "", "", "", "", "", "", "", 
  "", 35.19, 437483., 81.347, 32.4, 4.591, 2.382, 71809.251, "", 201.285, 
  12.79, 2., 30.9, "", 2.7, 75.86, 0.838}, {"BRN", "Asia", "Brunei", 
  "2020-11-12", 148., 0., 0., 3., 0., 0., 338.299, 0., 0., 6.857, 0., 0., 
  0.03, "", "", "", "", "", "", "", "", "", "", "", "", "", "", "", "", "", 
  "", "", "", "", "", "", "", "", "", 35.19, 437483., 81.347, 32.4, 4.591, 
  2.382, 71809.251, "", 201.285, 12.79, 2., 30.9, "", 2.7, 75.86, 0.838}, 
 {"BRN", "Asia", "Brunei", "2020-11-13", 148., 0., 0., 3., 0., 0., 338.299, 
  0., 0., 6.857, 0., 0., 0.03, "", "", "", "", "", "", "", "", "", "", "", 
  "", "", "", "", "", "", "", "", "", "", "", "", "", "", "", 35.19, 437483., 
  81.347, 32.4, 4.591, 2.382, 71809.251, "", 201.285, 12.79, 2., 30.9, "", 
  2.7, 75.86, 0.838}, {"BRN", "Asia", "Brunei", "2020-11-14", 148., 0., 0., 
  3., 0., 0., 338.299, 0., 0., 6.857, 0., 0., 0.03, "", "", "", "", "", "", 
  "", "", "", "", "", "", "", "", "", "", "", "", "", "", "", "", "", "", "", 
  "", 35.19, 437483., 81.347, 32.4, 4.591, 2.382, 71809.251, "", 201.285, 
  12.79, 2., 30.9, "", 2.7, 75.86, 0.838}, {"BRN", "Asia", "Brunei", 
  "2020-11-15", 148., 0., 0., 3., 0., 0., 338.299, 0., 0., 6.857, 0., 0., 
  0.04, "", "", "", "", "", "", "", "", "", "", "", "", "", "", "", "", "", 
  "", "", "", "", "", "", "", "", "", 35.19, 437483., 81.347, 32.4, 4.591, 
  2.382, 71809.251, "", 201.285, 12.79, 2., 30.9, "", 2.7, 75.86, 0.838}, 
 {"BRN", "Asia", "Brunei", "2020-11-16", 148., 0., 0., 3., 0., 0., 338.299, 
  0., 0., 6.857, 0., 0., 0.04, "", "", "", "", "", "", "", "", "", "", "", 
  "", "", "", "", "", "", "", "", "", "", "", "", "", "", "", 35.19, 437483., 
  81.347, 32.4, 4.591, 2.382, 71809.251, "", 201.285, 12.79, 2., 30.9, "", 
  2.7, 75.86, 0.838}, {"BRN", "Asia", "Brunei", "2020-11-17", 148., 0., 0., 
  3., 0., 0., 338.299, 0., 0., 6.857, 0., 0., 0.04, "", "", "", "", "", "", 
  "", "", "", "", "", "", "", "", "", "", "", "", "", "", "", "", "", "", "", 
  "", 35.19, 437483., 81.347, 32.4, 4.591, 2.382, 71809.251, "", 201.285, 
  12.79, 2., 30.9, "", 2.7, 75.86, 0.838}, {"BRN", "Asia", "Brunei", 
  "2020-11-18", 148., 0., 0., 3., 0., 0., 338.299, 0., 0., 6.857, 0., 0., 
  0.04, "", "", "", "", "", "", "", "", "", "", "", "", "", "", "", "", "", 
  "", "", "", "", "", "", "", "", "", 35.19, 437483., 81.347, 32.4, 4.591, 
  2.382, 71809.251, "", 201.285, 12.79, 2., 30.9, "", 2.7, 75.86, 0.838}, 
 {"BRN", "Asia", "Brunei", "2020-11-19", 148., 0., 0., 3., 0., 0., 338.299, 
  0., 0., 6.857, 0., 0., 0.04, "", "", "", "", "", "", "", "", "", "", "", 
  "", "", "", "", "", "", "", "", "", "", "", "", "", "", "", 35.19, 437483., 
  81.347, 32.4, 4.591, 2.382, 71809.251, "", 201.285, 12.79, 2., 30.9, "", 
  2.7, 75.86, 0.838}, {"BRN", "Asia", "Brunei", "2020-11-20", 148., 0., 0., 
  3., 0., 0., 338.299, 0., 0., 6.857, 0., 0., 0.04, "", "", "", "", "", "", 
  "", "", "", "", "", "", "", "", "", "", "", "", "", "", "", "", "", "", "", 
  "", 35.19, 437483., 81.347, 32.4, 4.591, 2.382, 71809.251, "", 201.285, 
  12.79, 2., 30.9, "", 2.7, 75.86, 0.838}, {"BRN", "Asia", "Brunei", 
  "2020-11-21", 148., 0., 0., 3., 0., 0., 338.299, 0., 0., 6.857, 0., 0., 
  0.04, "", "", "", "", "", "", "", "", "", "", "", "", "", "", "", "", "", 
  "", "", "", "", "", "", "", "", "", 35.19, 437483., 81.347, 32.4, 4.591, 
  2.382, 71809.251, "", 201.285, 12.79, 2., 30.9, "", 2.7, 75.86, 0.838}, 
 {"BRN", "Asia", "Brunei", "2020-11-22", 148., 0., 0., 3., 0., 0., 338.299, 
  0., 0., 6.857, 0., 0., 0.05, "", "", "", "", "", "", "", "", "", "", "", 
  "", "", "", "", "", "", "", "", "", "", "", "", "", "", "", 35.19, 437483., 
  81.347, 32.4, 4.591, 2.382, 71809.251, "", 201.285, 12.79, 2., 30.9, "", 
  2.7, 75.86, 0.838}, {"BRN", "Asia", "Brunei", "2020-11-23", 149., 1., 
  0.143, 3., 0., 0., 340.585, 2.286, 0.327, 6.857, 0., 0., 0.05, "", "", "", 
  "", "", "", "", "", "", "", "", "", "", "", "", "", "", "", "", "", "", "", 
  "", "", "", "", 35.19, 437483., 81.347, 32.4, 4.591, 2.382, 71809.251, "", 
  201.285, 12.79, 2., 30.9, "", 2.7, 75.86, 0.838}, 
 {"BRN", "Asia", "Brunei", "2020-11-24", 150., 1., 0.286, 3., 0., 0., 342.87, 
  2.286, 0.653, 6.857, 0., 0., 0.05, "", "", "", "", "", "", "", "", "", "", 
  "", "", "", "", "", "", "", "", "", "", "", "", "", "", "", "", 35.19, 
  437483., 81.347, 32.4, 4.591, 2.382, 71809.251, "", 201.285, 12.79, 2., 
  30.9, "", 2.7, 75.86, 0.838}, {"BRN", "Asia", "Brunei", "2020-11-25", 150., 
  0., 0.286, 3., 0., 0., 342.87, 0., 0.653, 6.857, 0., 0., 0.05, "", "", "", 
  "", "", "", "", "", "", "", "", "", "", "", "", "", "", "", "", "", "", "", 
  "", "", "", "", 35.19, 437483., 81.347, 32.4, 4.591, 2.382, 71809.251, "", 
  201.285, 12.79, 2., 30.9, "", 2.7, 75.86, 0.838}, 
 {"BRN", "Asia", "Brunei", "2020-11-26", 150., 0., 0.286, 3., 0., 0., 342.87, 
  0., 0.653, 6.857, 0., 0., 0.05, "", "", "", "", "", "", "", "", "", "", "", 
  "", "", "", "", "", "", "", "", "", "", "", "", "", "", "", 35.19, 437483., 
  81.347, 32.4, 4.591, 2.382, 71809.251, "", 201.285, 12.79, 2., 30.9, "", 
  2.7, 75.86, 0.838}, {"BRN", "Asia", "Brunei", "2020-11-27", 150., 0., 
  0.286, 3., 0., 0., 342.87, 0., 0.653, 6.857, 0., 0., 0.05, "", "", "", "", 
  "", "", "", "", "", "", "", "", "", "", "", "", "", "", "", "", "", "", "", 
  "", "", "", 35.19, 437483., 81.347, 32.4, 4.591, 2.382, 71809.251, "", 
  201.285, 12.79, 2., 30.9, "", 2.7, 75.86, 0.838}, 
 {"BRN", "Asia", "Brunei", "2020-11-28", 150., 0., 0.286, 3., 0., 0., 342.87, 
  0., 0.653, 6.857, 0., 0., 0.06, "", "", "", "", "", "", "", "", "", "", "", 
  "", "", "", "", "", "", "", "", "", "", "", "", "", "", "", 35.19, 437483., 
  81.347, 32.4, 4.591, 2.382, 71809.251, "", 201.285, 12.79, 2., 30.9, "", 
  2.7, 75.86, 0.838}, {"BRN", "Asia", "Brunei", "2020-11-29", 150., 0., 
  0.286, 3., 0., 0., 342.87, 0., 0.653, 6.857, 0., 0., 0.06, "", "", "", "", 
  "", "", "", "", "", "", "", "", "", "", "", "", "", "", "", "", "", "", "", 
  "", "", "", 35.19, 437483., 81.347, 32.4, 4.591, 2.382, 71809.251, "", 
  201.285, 12.79, 2., 30.9, "", 2.7, 75.86, 0.838}, 
 {"BRN", "Asia", "Brunei", "2020-11-30", 150., 0., 0.143, 3., 0., 0., 342.87, 
  0., 0.327, 6.857, 0., 0., 0.06, "", "", "", "", "", "", "", "", "", "", "", 
  "", "", "", "", "", "", "", "", "", "", "", "", "", "", "", 35.19, 437483., 
  81.347, 32.4, 4.591, 2.382, 71809.251, "", 201.285, 12.79, 2., 30.9, "", 
  2.7, 75.86, 0.838}, {"BRN", "Asia", "Brunei", "2020-12-01", 151., 1., 
  0.143, 3., 0., 0., 345.156, 2.286, 0.327, 6.857, 0., 0., 0.06, "", "", "", 
  "", "", "", "", "", "", "", "", "", "", "", "", "", "", "", "", "", "", "", 
  "", "", "", "", 35.19, 437483., 81.347, 32.4, 4.591, 2.382, 71809.251, "", 
  201.285, 12.79, 2., 30.9, "", 2.7, 75.86, 0.838}, 
 {"BRN", "Asia", "Brunei", "2020-12-02", 151., 0., 0.143, 3., 0., 0., 
  345.156, 0., 0.327, 6.857, 0., 0., 0.07, "", "", "", "", "", "", "", "", 
  "", "", "", "", "", "", "", "", "", "", "", "", "", "", "", "", "", "", 
  35.19, 437483., 81.347, 32.4, 4.591, 2.382, 71809.251, "", 201.285, 12.79, 
  2., 30.9, "", 2.7, 75.86, 0.838}, {"BRN", "Asia", "Brunei", "2020-12-03", 
  151., 0., 0.143, 3., 0., 0., 345.156, 0., 0.327, 6.857, 0., 0., 0.07, "", 
  "", "", "", "", "", "", "", "", "", "", "", "", "", "", "", "", "", "", "", 
  "", "", "", "", "", "", 35.19, 437483., 81.347, 32.4, 4.591, 2.382, 
  71809.251, "", 201.285, 12.79, 2., 30.9, "", 2.7, 75.86, 0.838}, 
 {"BRN", "Asia", "Brunei", "2020-12-04", 151., 0., 0.143, 3., 0., 0., 
  345.156, 0., 0.327, 6.857, 0., 0., 0.07, "", "", "", "", "", "", "", "", 
  "", "", "", "", "", "", "", "", "", "", "", "", "", "", "", "", "", "", 
  35.19, 437483., 81.347, 32.4, 4.591, 2.382, 71809.251, "", 201.285, 12.79, 
  2., 30.9, "", 2.7, 75.86, 0.838}, {"BRN", "Asia", "Brunei", "2020-12-05", 
  151., 0., 0.143, 3., 0., 0., 345.156, 0., 0.327, 6.857, 0., 0., 0.07, "", 
  "", "", "", "", "", "", "", "", "", "", "", "", "", "", "", "", "", "", "", 
  "", "", "", "", "", "", 35.19, 437483., 81.347, 32.4, 4.591, 2.382, 
  71809.251, "", 201.285, 12.79, 2., 30.9, "", 2.7, 75.86, 0.838}, 
 {"BRN", "Asia", "Brunei", "2020-12-06", 151., 0., 0.143, 3., 0., 0., 
  345.156, 0., 0.327, 6.857, 0., 0., 0.08, "", "", "", "", "", "", "", "", 
  "", "", "", "", "", "", "", "", "", "", "", "", "", "", "", "", "", "", 
  35.19, 437483., 81.347, 32.4, 4.591, 2.382, 71809.251, "", 201.285, 12.79, 
  2., 30.9, "", 2.7, 75.86, 0.838}, {"BRN", "Asia", "Brunei", "2020-12-07", 
  151., 0., 0.143, 3., 0., 0., 345.156, 0., 0.327, 6.857, 0., 0., 0.08, "", 
  "", "", "", "", "", "", "", "", "", "", "", "", "", "", "", "", "", "", "", 
  "", "", "", "", "", "", 35.19, 437483., 81.347, 32.4, 4.591, 2.382, 
  71809.251, "", 201.285, 12.79, 2., 30.9, "", 2.7, 75.86, 0.838}, 
 {"BRN", "Asia", "Brunei", "2020-12-08", 152., 1., 0.143, 3., 0., 0., 
  347.442, 2.286, 0.327, 6.857, 0., 0., 0.08, "", "", "", "", "", "", "", "", 
  "", "", "", "", "", "", "", "", "", "", "", "", "", "", "", "", "", "", 
  35.19, 437483., 81.347, 32.4, 4.591, 2.382, 71809.251, "", 201.285, 12.79, 
  2., 30.9, "", 2.7, 75.86, 0.838}, {"BRN", "Asia", "Brunei", "2020-12-09", 
  152., 0., 0.143, 3., 0., 0., 347.442, 0., 0.327, 6.857, 0., 0., 0.08, "", 
  "", "", "", "", "", "", "", "", "", "", "", "", "", "", "", "", "", "", "", 
  "", "", "", "", "", "", 35.19, 437483., 81.347, 32.4, 4.591, 2.382, 
  71809.251, "", 201.285, 12.79, 2., 30.9, "", 2.7, 75.86, 0.838}, 
 {"BRN", "Asia", "Brunei", "2020-12-10", 152., 0., 0.143, 3., 0., 0., 
  347.442, 0., 0.327, 6.857, 0., 0., 0.09, "", "", "", "", "", "", "", "", 
  "", "", "", "", "", "", "", "", "", "", "", "", "", "", "", "", "", "", 
  35.19, 437483., 81.347, 32.4, 4.591, 2.382, 71809.251, "", 201.285, 12.79, 
  2., 30.9, "", 2.7, 75.86, 0.838}, {"BRN", "Asia", "Brunei", "2020-12-11", 
  152., 0., 0.143, 3., 0., 0., 347.442, 0., 0.327, 6.857, 0., 0., 0.09, "", 
  "", "", "", "", "", "", "", "", "", "", "", "", "", "", "", "", "", "", "", 
  "", "", "", "", "", "", 35.19, 437483., 81.347, 32.4, 4.591, 2.382, 
  71809.251, "", 201.285, 12.79, 2., 30.9, "", 2.7, 75.86, 0.838}, 
 {"BRN", "Asia", "Brunei", "2020-12-12", 152., 0., 0.143, 3., 0., 0., 
  347.442, 0., 0.327, 6.857, 0., 0., 0.09, "", "", "", "", "", "", "", "", 
  "", "", "", "", "", "", "", "", "", "", "", "", "", "", "", "", "", "", 
  35.19, 437483., 81.347, 32.4, 4.591, 2.382, 71809.251, "", 201.285, 12.79, 
  2., 30.9, "", 2.7, 75.86, 0.838}, {"BRN", "Asia", "Brunei", "2020-12-13", 
  152., 0., 0.143, 3., 0., 0., 347.442, 0., 0.327, 6.857, 0., 0., 0.1, "", 
  "", "", "", "", "", "", "", "", "", "", "", "", "", "", "", "", "", "", "", 
  "", "", "", "", "", "", 35.19, 437483., 81.347, 32.4, 4.591, 2.382, 
  71809.251, "", 201.285, 12.79, 2., 30.9, "", 2.7, 75.86, 0.838}, 
 {"BRN", "Asia", "Brunei", "2020-12-14", 152., 0., 0.143, 3., 0., 0., 
  347.442, 0., 0.327, 6.857, 0., 0., 0.1, "", "", "", "", "", "", "", "", "", 
  "", "", "", "", "", "", "", "", "", "", "", "", "", "", "", "", "", 35.19, 
  437483., 81.347, 32.4, 4.591, 2.382, 71809.251, "", 201.285, 12.79, 2., 
  30.9, "", 2.7, 75.86, 0.838}, {"BRN", "Asia", "Brunei", "2020-12-15", 152., 
  0., 0., 3., 0., 0., 347.442, 0., 0., 6.857, 0., 0., 0.1, "", "", "", "", 
  "", "", "", "", "", "", "", "", "", "", "", "", "", "", "", "", "", "", "", 
  "", "", "", 35.19, 437483., 81.347, 32.4, 4.591, 2.382, 71809.251, "", 
  201.285, 12.79, 2., 30.9, "", 2.7, 75.86, 0.838}, 
 {"BRN", "Asia", "Brunei", "2020-12-16", 152., 0., 0., 3., 0., 0., 347.442, 
  0., 0., 6.857, 0., 0., 0.11, "", "", "", "", "", "", "", "", "", "", "", 
  "", "", "", "", "", "", "", "", "", "", "", "", "", "", "", 35.19, 437483., 
  81.347, 32.4, 4.591, 2.382, 71809.251, "", 201.285, 12.79, 2., 30.9, "", 
  2.7, 75.86, 0.838}, {"BRN", "Asia", "Brunei", "2020-12-17", 152., 0., 0., 
  3., 0., 0., 347.442, 0., 0., 6.857, 0., 0., 0.11, "", "", "", "", "", "", 
  "", "", "", "", "", "", "", "", "", "", "", "", "", "", "", "", "", "", "", 
  "", 35.19, 437483., 81.347, 32.4, 4.591, 2.382, 71809.251, "", 201.285, 
  12.79, 2., 30.9, "", 2.7, 75.86, 0.838}, {"BRN", "Asia", "Brunei", 
  "2020-12-18", 152., 0., 0., 3., 0., 0., 347.442, 0., 0., 6.857, 0., 0., 
  0.12, "", "", "", "", "", "", "", "", "", "", "", "", "", "", "", "", "", 
  "", "", "", "", "", "", "", "", "", 35.19, 437483., 81.347, 32.4, 4.591, 
  2.382, 71809.251, "", 201.285, 12.79, 2., 30.9, "", 2.7, 75.86, 0.838}, 
 {"BRN", "Asia", "Brunei", "2020-12-19", 152., 0., 0., 3., 0., 0., 347.442, 
  0., 0., 6.857, 0., 0., 0.12, "", "", "", "", "", "", "", "", "", "", "", 
  "", "", "", "", "", "", "", "", "", "", "", "", "", "", "", 35.19, 437483., 
  81.347, 32.4, 4.591, 2.382, 71809.251, "", 201.285, 12.79, 2., 30.9, "", 
  2.7, 75.86, 0.838}, {"BRN", "Asia", "Brunei", "2020-12-20", 152., 0., 0., 
  3., 0., 0., 347.442, 0., 0., 6.857, 0., 0., 0.13, "", "", "", "", "", "", 
  "", "", "", "", "", "", "", "", "", "", "", "", "", "", "", "", "", "", "", 
  "", 35.19, 437483., 81.347, 32.4, 4.591, 2.382, 71809.251, "", 201.285, 
  12.79, 2., 30.9, "", 2.7, 75.86, 0.838}, {"BRN", "Asia", "Brunei", 
  "2020-12-21", 152., 0., 0., 3., 0., 0., 347.442, 0., 0., 6.857, 0., 0., 
  0.13, "", "", "", "", "", "", "", "", "", "", "", "", "", "", "", "", "", 
  "", "", "", "", "", "", "", "", "", 35.19, 437483., 81.347, 32.4, 4.591, 
  2.382, 71809.251, "", 201.285, 12.79, 2., 30.9, "", 2.7, 75.86, 0.838}, 
 {"BRN", "Asia", "Brunei", "2020-12-22", 152., 0., 0., 3., 0., 0., 347.442, 
  0., 0., 6.857, 0., 0., 0.14, "", "", "", "", "", "", "", "", "", "", "", 
  "", "", "", "", "", "", "", "", "", "", "", "", "", "", "", 35.19, 437483., 
  81.347, 32.4, 4.591, 2.382, 71809.251, "", 201.285, 12.79, 2., 30.9, "", 
  2.7, 75.86, 0.838}, {"BRN", "Asia", "Brunei", "2020-12-23", 152., 0., 0., 
  3., 0., 0., 347.442, 0., 0., 6.857, 0., 0., 0.14, "", "", "", "", "", "", 
  "", "", "", "", "", "", "", "", "", "", "", "", "", "", "", "", "", "", "", 
  "", 35.19, 437483., 81.347, 32.4, 4.591, 2.382, 71809.251, "", 201.285, 
  12.79, 2., 30.9, "", 2.7, 75.86, 0.838}, {"BRN", "Asia", "Brunei", 
  "2020-12-24", 152., 0., 0., 3., 0., 0., 347.442, 0., 0., 6.857, 0., 0., 
  0.15, "", "", "", "", "", "", "", "", "", "", "", "", "", "", "", "", "", 
  "", "", "", "", "", "", "", "", "", 35.19, 437483., 81.347, 32.4, 4.591, 
  2.382, 71809.251, "", 201.285, 12.79, 2., 30.9, "", 2.7, 75.86, 0.838}, 
 {"BRN", "Asia", "Brunei", "2020-12-25", 152., 0., 0., 3., 0., 0., 347.442, 
  0., 0., 6.857, 0., 0., 0.15, "", "", "", "", "", "", "", "", "", "", "", 
  "", "", "", "", "", "", "", "", "", "", "", "", "", "", "", 35.19, 437483., 
  81.347, 32.4, 4.591, 2.382, 71809.251, "", 201.285, 12.79, 2., 30.9, "", 
  2.7, 75.86, 0.838}, {"BRN", "Asia", "Brunei", "2020-12-26", 152., 0., 0., 
  3., 0., 0., 347.442, 0., 0., 6.857, 0., 0., 0.16, "", "", "", "", "", "", 
  "", "", "", "", "", "", "", "", "", "", "", "", "", "", "", "", "", "", "", 
  "", 35.19, 437483., 81.347, 32.4, 4.591, 2.382, 71809.251, "", 201.285, 
  12.79, 2., 30.9, "", 2.7, 75.86, 0.838}, {"BRN", "Asia", "Brunei", 
  "2020-12-27", 152., 0., 0., 3., 0., 0., 347.442, 0., 0., 6.857, 0., 0., 
  0.17, "", "", "", "", "", "", "", "", "", "", "", "", "", "", "", "", "", 
  "", "", "", "", "", "", "", "", "", 35.19, 437483., 81.347, 32.4, 4.591, 
  2.382, 71809.251, "", 201.285, 12.79, 2., 30.9, "", 2.7, 75.86, 0.838}, 
 {"BRN", "Asia", "Brunei", "2020-12-28", 152., 0., 0., 3., 0., 0., 347.442, 
  0., 0., 6.857, 0., 0., 0.18, "", "", "", "", "", "", "", "", "", "", "", 
  "", "", "", "", "", "", "", "", "", "", "", "", "", "", "", 35.19, 437483., 
  81.347, 32.4, 4.591, 2.382, 71809.251, "", 201.285, 12.79, 2., 30.9, "", 
  2.7, 75.86, 0.838}, {"BRN", "Asia", "Brunei", "2020-12-29", 152., 0., 0., 
  3., 0., 0., 347.442, 0., 0., 6.857, 0., 0., 0.18, "", "", "", "", "", "", 
  "", "", "", "", "", "", "", "", "", "", "", "", "", "", "", "", "", "", "", 
  "", 35.19, 437483., 81.347, 32.4, 4.591, 2.382, 71809.251, "", 201.285, 
  12.79, 2., 30.9, "", 2.7, 75.86, 0.838}, {"BRN", "Asia", "Brunei", 
  "2020-12-30", 157., 5., 0.714, 3., 0., 0., 358.871, 11.429, 1.633, 6.857, 
  0., 0., 0.19, "", "", "", "", "", "", "", "", "", "", "", "", "", "", "", 
  "", "", "", "", "", "", "", "", "", "", "", 35.19, 437483., 81.347, 32.4, 
  4.591, 2.382, 71809.251, "", 201.285, 12.79, 2., 30.9, "", 2.7, 75.86, 
  0.838}, {"BRN", "Asia", "Brunei", "2020-12-31", 157., 0., 0.714, 3., 0., 
  0., 358.871, 0., 1.633, 6.857, 0., 0., 0.2, "", "", "", "", "", "", "", "", 
  "", "", "", "", "", "", "", "", "", "", "", "", "", "", "", "", "", "", 
  35.19, 437483., 81.347, 32.4, 4.591, 2.382, 71809.251, "", 201.285, 12.79, 
  2., 30.9, "", 2.7, 75.86, 0.838}, {"BRN", "Asia", "Brunei", "2021-01-01", 
  157., 0., 0.714, 3., 0., 0., 358.871, 0., 1.633, 6.857, 0., 0., 0.21, "", 
  "", "", "", "", "", "", "", "", "", "", "", "", "", "", "", "", "", "", "", 
  "", "", "", "", "", "", 35.19, 437483., 81.347, 32.4, 4.591, 2.382, 
  71809.251, "", 201.285, 12.79, 2., 30.9, "", 2.7, 75.86, 0.838}, 
 {"BRN", "Asia", "Brunei", "2021-01-02", 157., 0., 0.714, 3., 0., 0., 
  358.871, 0., 1.633, 6.857, 0., 0., 0.22, "", "", "", "", "", "", "", "", 
  "", "", "", "", "", "", "", "", "", "", "", "", "", "", "", "", "", "", 
  35.19, 437483., 81.347, 32.4, 4.591, 2.382, 71809.251, "", 201.285, 12.79, 
  2., 30.9, "", 2.7, 75.86, 0.838}, {"BRN", "Asia", "Brunei", "2021-01-03", 
  172., 15., 2.857, 3., 0., 0., 393.158, 34.287, 6.531, 6.857, 0., 0., 0.23, 
  "", "", "", "", "", "", "", "", "", "", "", "", "", "", "", "", "", "", "", 
  "", "", "", "", "", "", "", 35.19, 437483., 81.347, 32.4, 4.591, 2.382, 
  71809.251, "", 201.285, 12.79, 2., 30.9, "", 2.7, 75.86, 0.838}, 
 {"BRN", "Asia", "Brunei", "2021-01-04", 172., 0., 2.857, 3., 0., 0., 
  393.158, 0., 6.531, 6.857, 0., 0., 0.24, "", "", "", "", "", "", "", "", 
  "", "", "", "", "", "", "", "", "", "", "", "", "", "", "", "", "", "", 
  35.19, 437483., 81.347, 32.4, 4.591, 2.382, 71809.251, "", 201.285, 12.79, 
  2., 30.9, "", 2.7, 75.86, 0.838}, {"BRN", "Asia", "Brunei", "2021-01-05", 
  172., 0., 2.857, 3., 0., 0., 393.158, 0., 6.531, 6.857, 0., 0., 0.25, "", 
  "", "", "", "", "", "", "", "", "", "", "", "", "", "", "", "", "", "", "", 
  "", "", "", "", "", "", 35.19, 437483., 81.347, 32.4, 4.591, 2.382, 
  71809.251, "", 201.285, 12.79, 2., 30.9, "", 2.7, 75.86, 0.838}, 
 {"BRN", "Asia", "Brunei", "2021-01-06", 172., 0., 2.143, 3., 0., 0., 
  393.158, 0., 4.898, 6.857, 0., 0., 0.26, "", "", "", "", "", "", "", "", 
  "", "", "", "", "", "", "", "", "", "", "", "", "", "", "", "", "", "", 
  35.19, 437483., 81.347, 32.4, 4.591, 2.382, 71809.251, "", 201.285, 12.79, 
  2., 30.9, "", 2.7, 75.86, 0.838}, {"BRN", "Asia", "Brunei", "2021-01-07", 
  173., 1., 2.286, 3., 0., 0., 395.444, 2.286, 5.225, 6.857, 0., 0., 0.27, 
  "", "", "", "", "", "", "", "", "", "", "", "", "", "", "", "", "", "", "", 
  "", "", "", "", "", "", "", 35.19, 437483., 81.347, 32.4, 4.591, 2.382, 
  71809.251, "", 201.285, 12.79, 2., 30.9, "", 2.7, 75.86, 0.838}, 
 {"BRN", "Asia", "Brunei", "2021-01-08", 173., 0., 2.286, 3., 0., 0., 
  395.444, 0., 5.225, 6.857, 0., 0., 0.28, "", "", "", "", "", "", "", "", 
  "", "", "", "", "", "", "", "", "", "", "", "", "", "", "", "", "", "", 
  35.19, 437483., 81.347, 32.4, 4.591, 2.382, 71809.251, "", 201.285, 12.79, 
  2., 30.9, "", 2.7, 75.86, 0.838}, {"BRN", "Asia", "Brunei", "2021-01-09", 
  173., 0., 2.286, 3., 0., 0., 395.444, 0., 5.225, 6.857, 0., 0., 0.29, "", 
  "", "", "", "", "", "", "", "", "", "", "", "", "", "", "", "", "", "", "", 
  "", "", "", "", "", "", 35.19, 437483., 81.347, 32.4, 4.591, 2.382, 
  71809.251, "", 201.285, 12.79, 2., 30.9, "", 2.7, 75.86, 0.838}, 
 {"BRN", "Asia", "Brunei", "2021-01-10", 173., 0., 0.143, 3., 0., 0., 
  395.444, 0., 0.327, 6.857, 0., 0., 0.31, "", "", "", "", "", "", "", "", 
  "", "", "", "", "", "", "", "", "", "", "", "", "", "", "", "", "", "", 
  35.19, 437483., 81.347, 32.4, 4.591, 2.382, 71809.251, "", 201.285, 12.79, 
  2., 30.9, "", 2.7, 75.86, 0.838}, {"BRN", "Asia", "Brunei", "2021-01-11", 
  173., 0., 0.143, 3., 0., 0., 395.444, 0., 0.327, 6.857, 0., 0., 0.32, "", 
  "", "", "", "", "", "", "", "", "", "", "", "", "", "", "", "", "", "", "", 
  "", "", "", "", "", "", 35.19, 437483., 81.347, 32.4, 4.591, 2.382, 
  71809.251, "", 201.285, 12.79, 2., 30.9, "", 2.7, 75.86, 0.838}, 
 {"BRN", "Asia", "Brunei", "2021-01-12", 174., 1., 0.286, 3., 0., 0., 397.73, 
  2.286, 0.653, 6.857, 0., 0., 0.33, "", "", "", "", "", "", "", "", "", "", 
  "", "", "", "", "", "", "", "", "", "", "", "", "", "", "", "", 35.19, 
  437483., 81.347, 32.4, 4.591, 2.382, 71809.251, "", 201.285, 12.79, 2., 
  30.9, "", 2.7, 75.86, 0.838}, {"BRN", "Asia", "Brunei", "2021-01-13", 174., 
  0., 0.286, 3., 0., 0., 397.73, 0., 0.653, 6.857, 0., 0., 0.35, "", "", "", 
  "", "", "", "", "", "", "", "", "", "", "", "", "", "", "", "", "", "", "", 
  "", "", "", "", 35.19, 437483., 81.347, 32.4, 4.591, 2.382, 71809.251, "", 
  201.285, 12.79, 2., 30.9, "", 2.7, 75.86, 0.838}, 
 {"BRN", "Asia", "Brunei", "2021-01-14", 174., 0., 0.143, 3., 0., 0., 397.73, 
  0., 0.327, 6.857, 0., 0., 0.36, "", "", "", "", "", "", "", "", "", "", "", 
  "", "", "", "", "", "", "", "", "", "", "", "", "", "", "", 35.19, 437483., 
  81.347, 32.4, 4.591, 2.382, 71809.251, "", 201.285, 12.79, 2., 30.9, "", 
  2.7, 75.86, 0.838}, {"BRN", "Asia", "Brunei", "2021-01-15", 174., 0., 
  0.143, 3., 0., 0., 397.73, 0., 0.327, 6.857, 0., 0., 0.37, "", "", "", "", 
  "", "", "", "", "", "", "", "", "", "", "", "", "", "", "", "", "", "", "", 
  "", "", "", 35.19, 437483., 81.347, 32.4, 4.591, 2.382, 71809.251, "", 
  201.285, 12.79, 2., 30.9, "", 2.7, 75.86, 0.838}, 
 {"BRN", "Asia", "Brunei", "2021-01-16", 174., 0., 0.143, 3., 0., 0., 397.73, 
  0., 0.327, 6.857, 0., 0., 0.39, "", "", "", "", "", "", "", "", "", "", "", 
  "", "", "", "", "", "", "", "", "", "", "", "", "", "", "", 35.19, 437483., 
  81.347, 32.4, 4.591, 2.382, 71809.251, "", 201.285, 12.79, 2., 30.9, "", 
  2.7, 75.86, 0.838}, {"BRN", "Asia", "Brunei", "2021-01-17", 174., 0., 
  0.143, 3., 0., 0., 397.73, 0., 0.327, 6.857, 0., 0., 0.4, "", "", "", "", 
  "", "", "", "", "", "", "", "", "", "", "", "", "", "", "", "", "", "", "", 
  "", "", "", 35.19, 437483., 81.347, 32.4, 4.591, 2.382, 71809.251, "", 
  201.285, 12.79, 2., 30.9, "", 2.7, 75.86, 0.838}, 
 {"BRN", "Asia", "Brunei", "2021-01-18", 174., 0., 0.143, 3., 0., 0., 397.73, 
  0., 0.327, 6.857, 0., 0., 0.42, "", "", "", "", "", "", "", "", "", "", "", 
  "", "", "", "", "", "", "", "", "", "", "", "", "", "", "", 35.19, 437483., 
  81.347, 32.4, 4.591, 2.382, 71809.251, "", 201.285, 12.79, 2., 30.9, "", 
  2.7, 75.86, 0.838}, {"BRN", "Asia", "Brunei", "2021-01-19", 174., 0., 0., 
  3., 0., 0., 397.73, 0., 0., 6.857, 0., 0., 0.44, "", "", "", "", "", "", 
  "", "", "", "", "", "", "", "", "", "", "", "", "", "", "", "", "", "", "", 
  "", 35.19, 437483., 81.347, 32.4, 4.591, 2.382, 71809.251, "", 201.285, 
  12.79, 2., 30.9, "", 2.7, 75.86, 0.838}, {"BRN", "Asia", "Brunei", 
  "2021-01-20", 174., 0., 0., 3., 0., 0., 397.73, 0., 0., 6.857, 0., 0., 
  0.46, "", "", "", "", "", "", "", "", "", "", "", "", "", "", "", "", "", 
  "", "", "", "", "", "", "", "", "", 35.19, 437483., 81.347, 32.4, 4.591, 
  2.382, 71809.251, "", 201.285, 12.79, 2., 30.9, "", 2.7, 75.86, 0.838}, 
 {"BRN", "Asia", "Brunei", "2021-01-21", 174., 0., 0., 3., 0., 0., 397.73, 
  0., 0., 6.857, 0., 0., 0.48, "", "", "", "", "", "", "", "", "", "", "", 
  "", "", "", "", "", "", "", "", "", "", "", "", "", "", "", 35.19, 437483., 
  81.347, 32.4, 4.591, 2.382, 71809.251, "", 201.285, 12.79, 2., 30.9, "", 
  2.7, 75.86, 0.838}, {"BRN", "Asia", "Brunei", "2021-01-22", 175., 1., 
  0.143, 3., 0., 0., 400.016, 2.286, 0.327, 6.857, 0., 0., 0.5, "", "", "", 
  "", "", "", "", "", "", "", "", "", "", "", "", "", "", "", "", "", "", "", 
  "", "", "", "", 35.19, 437483., 81.347, 32.4, 4.591, 2.382, 71809.251, "", 
  201.285, 12.79, 2., 30.9, "", 2.7, 75.86, 0.838}, 
 {"BRN", "Asia", "Brunei", "2021-01-23", 175., 0., 0.143, 3., 0., 0., 
  400.016, 0., 0.327, 6.857, 0., 0., 0.51, "", "", "", "", "", "", "", "", 
  "", "", "", "", "", "", "", "", "", "", "", "", "", "", "", "", "", "", 
  35.19, 437483., 81.347, 32.4, 4.591, 2.382, 71809.251, "", 201.285, 12.79, 
  2., 30.9, "", 2.7, 75.86, 0.838}, {"BRN", "Asia", "Brunei", "2021-01-24", 
  175., 0., 0.143, 3., 0., 0., 400.016, 0., 0.327, 6.857, 0., 0., 0.52, "", 
  "", "", "", "", "", "", "", "", "", "", "", "", "", "", "", "", "", "", "", 
  "", "", "", "", "", "", 35.19, 437483., 81.347, 32.4, 4.591, 2.382, 
  71809.251, "", 201.285, 12.79, 2., 30.9, "", 2.7, 75.86, 0.838}, 
 {"BRN", "Asia", "Brunei", "2021-01-25", 175., 0., 0.143, 3., 0., 0., 
  400.016, 0., 0.327, 6.857, 0., 0., 0.53, "", "", "", "", "", "", "", "", 
  "", "", "", "", "", "", "", "", "", "", "", "", "", "", "", "", "", "", 
  35.19, 437483., 81.347, 32.4, 4.591, 2.382, 71809.251, "", 201.285, 12.79, 
  2., 30.9, "", 2.7, 75.86, 0.838}, {"BRN", "Asia", "Brunei", "2021-01-26", 
  176., 1., 0.286, 3., 0., 0., 402.301, 2.286, 0.653, 6.857, 0., 0., 0.55, 
  "", "", "", "", "", "", "", "", "", "", "", "", "", "", "", "", "", "", "", 
  "", "", "", "", "", "", "", 35.19, 437483., 81.347, 32.4, 4.591, 2.382, 
  71809.251, "", 201.285, 12.79, 2., 30.9, "", 2.7, 75.86, 0.838}, 
 {"BRN", "Asia", "Brunei", "2021-01-27", 176., 0., 0.286, 3., 0., 0., 
  402.301, 0., 0.653, 6.857, 0., 0., 0.55, "", "", "", "", "", "", "", "", 
  "", "", "", "", "", "", "", "", "", "", "", "", "", "", "", "", "", "", 
  35.19, 437483., 81.347, 32.4, 4.591, 2.382, 71809.251, "", 201.285, 12.79, 
  2., 30.9, "", 2.7, 75.86, 0.838}, {"BRN", "Asia", "Brunei", "2021-01-28", 
  180., 4., 0.857, 3., 0., 0., 411.445, 9.143, 1.959, 6.857, 0., 0., 0.56, 
  "", "", "", "", "", "", "", "", "", "", "", "", "", "", "", "", "", "", "", 
  "", "", "", "", "", "", "", 35.19, 437483., 81.347, 32.4, 4.591, 2.382, 
  71809.251, "", 201.285, 12.79, 2., 30.9, "", 2.7, 75.86, 0.838}, 
 {"BRN", "Asia", "Brunei", "2021-01-29", 180., 0., 0.714, 3., 0., 0., 
  411.445, 0., 1.633, 6.857, 0., 0., 0.56, "", "", "", "", "", "", "", "", 
  "", "", "", "", "", "", "", "", "", "", "", "", "", "", "", "", "", "", 
  35.19, 437483., 81.347, 32.4, 4.591, 2.382, 71809.251, "", 201.285, 12.79, 
  2., 30.9, "", 2.7, 75.86, 0.838}, {"BRN", "Asia", "Brunei", "2021-01-30", 
  180., 0., 0.714, 3., 0., 0., 411.445, 0., 1.633, 6.857, 0., 0., 0.57, "", 
  "", "", "", "", "", "", "", "", "", "", "", "", "", "", "", "", "", "", "", 
  "", "", "", "", "", "", 35.19, 437483., 81.347, 32.4, 4.591, 2.382, 
  71809.251, "", 201.285, 12.79, 2., 30.9, "", 2.7, 75.86, 0.838}, 
 {"BRN", "Asia", "Brunei", "2021-01-31", 180., 0., 0.714, 3., 0., 0., 
  411.445, 0., 1.633, 6.857, 0., 0., 0.57, "", "", "", "", "", "", "", "", 
  "", "", "", "", "", "", "", "", "", "", "", "", "", "", "", "", "", "", 
  35.19, 437483., 81.347, 32.4, 4.591, 2.382, 71809.251, "", 201.285, 12.79, 
  2., 30.9, "", 2.7, 75.86, 0.838}, {"BRN", "Asia", "Brunei", "2021-02-01", 
  180., 0., 0.714, 3., 0., 0., 411.445, 0., 1.633, 6.857, 0., 0., 0.58, "", 
  "", "", "", "", "", "", "", "", "", "", "", "", "", "", "", "", "", "", "", 
  "", "", "", "", "", "", 35.19, 437483., 81.347, 32.4, 4.591, 2.382, 
  71809.251, "", 201.285, 12.79, 2., 30.9, "", 2.7, 75.86, 0.838}, 
 {"BRN", "Asia", "Brunei", "2021-02-02", 180., 0., 0.571, 3., 0., 0., 
  411.445, 0., 1.306, 6.857, 0., 0., 0.59, "", "", "", "", "", "", "", "", 
  "", "", "", "", "", "", "", "", "", "", "", "", "", "", "", "", "", "", 
  35.19, 437483., 81.347, 32.4, 4.591, 2.382, 71809.251, "", 201.285, 12.79, 
  2., 30.9, "", 2.7, 75.86, 0.838}, {"BRN", "Asia", "Brunei", "2021-02-03", 
  180., 0., 0.571, 3., 0., 0., 411.445, 0., 1.306, 6.857, 0., 0., 0.61, "", 
  "", "", "", "", "", "", "", "", "", "", "", "", "", "", "", "", "", "", "", 
  "", "", "", "", "", "", 35.19, 437483., 81.347, 32.4, 4.591, 2.382, 
  71809.251, "", 201.285, 12.79, 2., 30.9, "", 2.7, 75.86, 0.838}, 
 {"BRN", "Asia", "Brunei", "2021-02-04", 180., 0., 0., 3., 0., 0., 411.445, 
  0., 0., 6.857, 0., 0., 0.62, "", "", "", "", "", "", "", "", "", "", "", 
  "", "", "", "", "", "", "", "", "", "", "", "", "", "", "", 35.19, 437483., 
  81.347, 32.4, 4.591, 2.382, 71809.251, "", 201.285, 12.79, 2., 30.9, "", 
  2.7, 75.86, 0.838}, {"BRN", "Asia", "Brunei", "2021-02-05", 180., 0., 0., 
  3., 0., 0., 411.445, 0., 0., 6.857, 0., 0., 0.64, "", "", "", "", "", "", 
  "", "", "", "", "", "", "", "", "", "", "", "", "", "", "", "", "", "", "", 
  "", 35.19, 437483., 81.347, 32.4, 4.591, 2.382, 71809.251, "", 201.285, 
  12.79, 2., 30.9, "", 2.7, 75.86, 0.838}, {"BRN", "Asia", "Brunei", 
  "2021-02-06", 181., 1., 0.143, 3., 0., 0., 413.73, 2.286, 0.327, 6.857, 0., 
  0., 0.65, "", "", "", "", "", "", "", "", "", "", "", "", "", "", "", "", 
  "", "", "", "", "", "", "", "", "", "", 35.19, 437483., 81.347, 32.4, 
  4.591, 2.382, 71809.251, "", 201.285, 12.79, 2., 30.9, "", 2.7, 75.86, 
  0.838}, {"BRN", "Asia", "Brunei", "2021-02-07", 181., 0., 0.143, 3., 0., 
  0., 413.73, 0., 0.327, 6.857, 0., 0., 0.66, "", "", "", "", "", "", "", "", 
  "", "", "", "", "", "", "", "", "", "", "", "", "", "", "", "", "", "", 
  35.19, 437483., 81.347, 32.4, 4.591, 2.382, 71809.251, "", 201.285, 12.79, 
  2., 30.9, "", 2.7, 75.86, 0.838}, {"BRN", "Asia", "Brunei", "2021-02-08", 
  182., 1., 0.286, 3., 0., 0., 416.016, 2.286, 0.653, 6.857, 0., 0., 0.67, 
  "", "", "", "", "", "", "", "", "", "", "", "", "", "", "", "", "", "", "", 
  "", "", "", "", "", "", "", 35.19, 437483., 81.347, 32.4, 4.591, 2.382, 
  71809.251, "", 201.285, 12.79, 2., 30.9, "", 2.7, 75.86, 0.838}, 
 {"BRN", "Asia", "Brunei", "2021-02-09", 182., 0., 0.286, 3., 0., 0., 
  416.016, 0., 0.653, 6.857, 0., 0., 0.67, "", "", "", "", "", "", "", "", 
  "", "", "", "", "", "", "", "", "", "", "", "", "", "", "", "", "", "", 
  35.19, 437483., 81.347, 32.4, 4.591, 2.382, 71809.251, "", 201.285, 12.79, 
  2., 30.9, "", 2.7, 75.86, 0.838}, {"BRN", "Asia", "Brunei", "2021-02-10", 
  182., 0., 0.286, 3., 0., 0., 416.016, 0., 0.653, 6.857, 0., 0., 0.68, "", 
  "", "", "", "", "", "", "", "", "", "", "", "", "", "", "", "", "", "", "", 
  "", "", "", "", "", "", 35.19, 437483., 81.347, 32.4, 4.591, 2.382, 
  71809.251, "", 201.285, 12.79, 2., 30.9, "", 2.7, 75.86, 0.838}, 
 {"BRN", "Asia", "Brunei", "2021-02-11", 183., 1., 0.429, 3., 0., 0., 
  418.302, 2.286, 0.98, 6.857, 0., 0., 0.69, "", "", "", "", "", "", "", "", 
  "", "", "", "", "", "", "", "", "", "", "", "", "", "", "", "", "", "", 
  35.19, 437483., 81.347, 32.4, 4.591, 2.382, 71809.251, "", 201.285, 12.79, 
  2., 30.9, "", 2.7, 75.86, 0.838}, {"BRN", "Asia", "Brunei", "2021-02-12", 
  184., 1., 0.571, 3., 0., 0., 420.588, 2.286, 1.306, 6.857, 0., 0., 0.69, 
  "", "", "", "", "", "", "", "", "", "", "", "", "", "", "", "", "", "", "", 
  "", "", "", "", "", "", "", 35.19, 437483., 81.347, 32.4, 4.591, 2.382, 
  71809.251, "", 201.285, 12.79, 2., 30.9, "", 2.7, 75.86, 0.838}, 
 {"BRN", "Asia", "Brunei", "2021-02-13", 184., 0., 0.429, 3., 0., 0., 
  420.588, 0., 0.98, 6.857, 0., 0., 0.68, "", "", "", "", "", "", "", "", "", 
  "", "", "", "", "", "", "", "", "", "", "", "", "", "", "", "", "", 35.19, 
  437483., 81.347, 32.4, 4.591, 2.382, 71809.251, "", 201.285, 12.79, 2., 
  30.9, "", 2.7, 75.86, 0.838}, {"BRN", "Asia", "Brunei", "2021-02-14", 184., 
  0., 0.429, 3., 0., 0., 420.588, 0., 0.98, 6.857, 0., 0., 0.68, "", "", "", 
  "", "", "", "", "", "", "", "", "", "", "", "", "", "", "", "", "", "", "", 
  "", "", "", "", 35.19, 437483., 81.347, 32.4, 4.591, 2.382, 71809.251, "", 
  201.285, 12.79, 2., 30.9, "", 2.7, 75.86, 0.838}, 
 {"BRN", "Asia", "Brunei", "2021-02-15", 184., 0., 0.286, 3., 0., 0., 
  420.588, 0., 0.653, 6.857, 0., 0., 0.68, "", "", "", "", "", "", "", "", 
  "", "", "", "", "", "", "", "", "", "", "", "", "", "", "", "", "", "", 
  35.19, 437483., 81.347, 32.4, 4.591, 2.382, 71809.251, "", 201.285, 12.79, 
  2., 30.9, "", 2.7, 75.86, 0.838}, {"BRN", "Asia", "Brunei", "2021-02-16", 
  184., 0., 0.286, 3., 0., 0., 420.588, 0., 0.653, 6.857, 0., 0., 0.67, "", 
  "", "", "", "", "", "", "", "", "", "", "", "", "", "", "", "", "", "", "", 
  "", "", "", "", "", "", 35.19, 437483., 81.347, 32.4, 4.591, 2.382, 
  71809.251, "", 201.285, 12.79, 2., 30.9, "", 2.7, 75.86, 0.838}, 
 {"BRN", "Asia", "Brunei", "2021-02-17", 185., 1., 0.429, 3., 0., 0., 
  422.874, 2.286, 0.98, 6.857, 0., 0., 0.68, "", "", "", "", "", "", "", "", 
  "", "", "", "", "", "", "", "", "", "", "", "", "", "", "", "", "", "", 
  35.19, 437483., 81.347, 32.4, 4.591, 2.382, 71809.251, "", 201.285, 12.79, 
  2., 30.9, "", 2.7, 75.86, 0.838}, {"BRN", "Asia", "Brunei", "2021-02-18", 
  185., 0., 0.286, 3., 0., 0., 422.874, 0., 0.653, 6.857, 0., 0., 0.67, "", 
  "", "", "", "", "", "", "", "", "", "", "", "", "", "", "", "", "", "", "", 
  "", "", "", "", "", "", 35.19, 437483., 81.347, 32.4, 4.591, 2.382, 
  71809.251, "", 201.285, 12.79, 2., 30.9, "", 2.7, 75.86, 0.838}, 
 {"BRN", "Asia", "Brunei", "2021-02-19", 185., 0., 0.143, 3., 0., 0., 
  422.874, 0., 0.327, 6.857, 0., 0., 0.67, "", "", "", "", "", "", "", "", 
  "", "", "", "", "", "", "", "", "", "", "", "", "", "", "", "", "", "", 
  35.19, 437483., 81.347, 32.4, 4.591, 2.382, 71809.251, "", 201.285, 12.79, 
  2., 30.9, "", 2.7, 75.86, 0.838}, {"BRN", "Asia", "Brunei", "2021-02-20", 
  185., 0., 0.143, 3., 0., 0., 422.874, 0., 0.327, 6.857, 0., 0., 0.66, "", 
  "", "", "", "", "", "", "", "", "", "", "", "", "", "", "", "", "", "", "", 
  "", "", "", "", "", "", 35.19, 437483., 81.347, 32.4, 4.591, 2.382, 
  71809.251, "", 201.285, 12.79, 2., 30.9, "", 2.7, 75.86, 0.838}, 
 {"BRN", "Asia", "Brunei", "2021-02-21", 185., 0., 0.143, 3., 0., 0., 
  422.874, 0., 0.327, 6.857, 0., 0., 0.66, "", "", "", "", "", "", "", "", 
  "", "", "", "", "", "", "", "", "", "", "", "", "", "", "", "", "", "", 
  35.19, 437483., 81.347, 32.4, 4.591, 2.382, 71809.251, "", 201.285, 12.79, 
  2., 30.9, "", 2.7, 75.86, 0.838}, {"BRN", "Asia", "Brunei", "2021-02-22", 
  185., 0., 0.143, 3., 0., 0., 422.874, 0., 0.327, 6.857, 0., 0., 0.66, "", 
  "", "", "", "", "", "", "", "", "", "", "", "", "", "", "", "", "", "", "", 
  "", "", "", "", "", "", 35.19, 437483., 81.347, 32.4, 4.591, 2.382, 
  71809.251, "", 201.285, 12.79, 2., 30.9, "", 2.7, 75.86, 0.838}, 
 {"BRN", "Asia", "Brunei", "2021-02-23", 185., 0., 0.143, 3., 0., 0., 
  422.874, 0., 0.327, 6.857, 0., 0., 0.66, "", "", "", "", "", "", "", "", 
  "", "", "", "", "", "", "", "", "", "", "", "", "", "", "", "", "", "", 
  35.19, 437483., 81.347, 32.4, 4.591, 2.382, 71809.251, "", 201.285, 12.79, 
  2., 30.9, "", 2.7, 75.86, 0.838}, {"BRN", "Asia", "Brunei", "2021-02-24", 
  185., 0., 0., 3., 0., 0., 422.874, 0., 0., 6.857, 0., 0., 0.67, "", "", "", 
  "", "", "", "", "", "", "", "", "", "", "", "", "", "", "", "", "", "", "", 
  "", "", "", "", 35.19, 437483., 81.347, 32.4, 4.591, 2.382, 71809.251, "", 
  201.285, 12.79, 2., 30.9, "", 2.7, 75.86, 0.838}, 
 {"BRN", "Asia", "Brunei", "2021-02-25", 185., 0., 0., 3., 0., 0., 422.874, 
  0., 0., 6.857, 0., 0., 0.68, "", "", "", "", "", "", "", "", "", "", "", 
  "", "", "", "", "", "", "", "", "", "", "", "", "", "", "", 35.19, 437483., 
  81.347, 32.4, 4.591, 2.382, 71809.251, "", 201.285, 12.79, 2., 30.9, "", 
  2.7, 75.86, 0.838}, {"BRN", "Asia", "Brunei", "2021-02-26", 185., 0., 0., 
  3., 0., 0., 422.874, 0., 0., 6.857, 0., 0., 0.68, "", "", "", "", "", "", 
  "", "", "", "", "", "", "", "", "", "", "", "", "", "", "", "", "", "", "", 
  "", 35.19, 437483., 81.347, 32.4, 4.591, 2.382, 71809.251, "", 201.285, 
  12.79, 2., 30.9, "", 2.7, 75.86, 0.838}, {"BRN", "Asia", "Brunei", 
  "2021-02-27", 186., 1., 0.143, 3., 0., 0., 425.159, 2.286, 0.327, 6.857, 
  0., 0., 0.69, "", "", "", "", "", "", "", "", "", "", "", "", "", "", "", 
  "", "", "", "", "", "", "", "", "", "", "", 35.19, 437483., 81.347, 32.4, 
  4.591, 2.382, 71809.251, "", 201.285, 12.79, 2., 30.9, "", 2.7, 75.86, 
  0.838}, {"BRN", "Asia", "Brunei", "2021-02-28", 186., 0., 0.143, 3., 0., 
  0., 425.159, 0., 0.327, 6.857, 0., 0., 0.7, "", "", "", "", "", "", "", "", 
  "", "", "", "", "", "", "", "", "", "", "", "", "", "", "", "", "", "", 
  35.19, 437483., 81.347, 32.4, 4.591, 2.382, 71809.251, "", 201.285, 12.79, 
  2., 30.9, "", 2.7, 75.86, 0.838}, {"BRN", "Asia", "Brunei", "2021-03-01", 
  186., 0., 0.143, 3., 0., 0., 425.159, 0., 0.327, 6.857, 0., 0., 0.71, "", 
  "", "", "", "", "", "", "", "", "", "", "", "", "", "", "", "", "", "", "", 
  "", "", "", "", "", "", 40.74, 437483., 81.347, 32.4, 4.591, 2.382, 
  71809.251, "", 201.285, 12.79, 2., 30.9, "", 2.7, 75.86, 0.838}, 
 {"BRN", "Asia", "Brunei", "2021-03-02", 187., 1., 0.286, 3., 0., 0., 
  427.445, 2.286, 0.653, 6.857, 0., 0., 0.73, "", "", "", "", "", "", "", "", 
  "", "", "", "", "", "", "", "", "", "", "", "", "", "", "", "", "", "", 
  40.74, 437483., 81.347, 32.4, 4.591, 2.382, 71809.251, "", 201.285, 12.79, 
  2., 30.9, "", 2.7, 75.86, 0.838}, {"BRN", "Asia", "Brunei", "2021-03-03", 
  187., 0., 0.286, 3., 0., 0., 427.445, 0., 0.653, 6.857, 0., 0., 0.74, "", 
  "", "", "", "", "", "", "", "", "", "", "", "", "", "", "", "", "", "", "", 
  "", "", "", "", "", "", 40.74, 437483., 81.347, 32.4, 4.591, 2.382, 
  71809.251, "", 201.285, 12.79, 2., 30.9, "", 2.7, 75.86, 0.838}, 
 {"BRN", "Asia", "Brunei", "2021-03-04", 188., 1., 0.429, 3., 0., 0., 
  429.731, 2.286, 0.98, 6.857, 0., 0., 0.75, "", "", "", "", "", "", "", "", 
  "", "", "", "", "", "", "", "", "", "", "", "", "", "", "", "", "", "", 
  40.74, 437483., 81.347, 32.4, 4.591, 2.382, 71809.251, "", 201.285, 12.79, 
  2., 30.9, "", 2.7, 75.86, 0.838}, {"BRN", "Asia", "Brunei", "2021-03-05", 
  188., 0., 0.429, 3., 0., 0., 429.731, 0., 0.98, 6.857, 0., 0., 0.76, "", 
  "", "", "", "", "", "", "", "", "", "", "", "", "", "", "", "", "", "", "", 
  "", "", "", "", "", "", 40.74, 437483., 81.347, 32.4, 4.591, 2.382, 
  71809.251, "", 201.285, 12.79, 2., 30.9, "", 2.7, 75.86, 0.838}, 
 {"BRN", "Asia", "Brunei", "2021-03-06", 189., 1., 0.429, 3., 0., 0., 
  432.017, 2.286, 0.98, 6.857, 0., 0., 0.77, "", "", "", "", "", "", "", "", 
  "", "", "", "", "", "", "", "", "", "", "", "", "", "", "", "", "", "", 
  40.74, 437483., 81.347, 32.4, 4.591, 2.382, 71809.251, "", 201.285, 12.79, 
  2., 30.9, "", 2.7, 75.86, 0.838}, {"BRN", "Asia", "Brunei", "2021-03-07", 
  189., 0., 0.429, 3., 0., 0., 432.017, 0., 0.98, 6.857, 0., 0., 0.77, "", 
  "", "", "", "", "", "", "", "", "", "", "", "", "", "", "", "", "", "", "", 
  "", "", "", "", "", "", 40.74, 437483., 81.347, 32.4, 4.591, 2.382, 
  71809.251, "", 201.285, 12.79, 2., 30.9, "", 2.7, 75.86, 0.838}, 
 {"BRN", "Asia", "Brunei", "2021-03-08", 190., 1., 0.571, 3., 0., 0., 
  434.303, 2.286, 1.306, 6.857, 0., 0., 0.77, "", "", "", "", "", "", "", "", 
  "", "", "", "", "", "", "", "", "", "", "", "", "", "", "", "", "", "", 
  40.74, 437483., 81.347, 32.4, 4.591, 2.382, 71809.251, "", 201.285, 12.79, 
  2., 30.9, "", 2.7, 75.86, 0.838}, {"BRN", "Asia", "Brunei", "2021-03-09", 
  191., 1., 0.571, 3., 0., 0., 436.588, 2.286, 1.306, 6.857, 0., 0., 0.77, 
  "", "", "", "", "", "", "", "", "", "", "", "", "", "", "", "", "", "", "", 
  "", "", "", "", "", "", "", 40.74, 437483., 81.347, 32.4, 4.591, 2.382, 
  71809.251, "", 201.285, 12.79, 2., 30.9, "", 2.7, 75.86, 0.838}, 
 {"BRN", "Asia", "Brunei", "2021-03-10", 192., 1., 0.714, 3., 0., 0., 
  438.874, 2.286, 1.633, 6.857, 0., 0., 0.76, "", "", "", "", "", "", "", "", 
  "", "", "", "", "", "", "", "", "", "", "", "", "", "", "", "", "", "", 
  40.74, 437483., 81.347, 32.4, 4.591, 2.382, 71809.251, "", 201.285, 12.79, 
  2., 30.9, "", 2.7, 75.86, 0.838}, {"BRN", "Asia", "Brunei", "2021-03-11", 
  192., 0., 0.571, 3., 0., 0., 438.874, 0., 1.306, 6.857, 0., 0., 0.75, "", 
  "", "", "", "", "", "", "", "", "", "", "", "", "", "", "", "", "", "", "", 
  "", "", "", "", "", "", 40.74, 437483., 81.347, 32.4, 4.591, 2.382, 
  71809.251, "", 201.285, 12.79, 2., 30.9, "", 2.7, 75.86, 0.838}, 
 {"BRN", "Asia", "Brunei", "2021-03-12", 192., 0., 0.571, 3., 0., 0., 
  438.874, 0., 1.306, 6.857, 0., 0., 0.74, "", "", "", "", "", "", "", "", 
  "", "", "", "", "", "", "", "", "", "", "", "", "", "", "", "", "", "", 
  40.74, 437483., 81.347, 32.4, 4.591, 2.382, 71809.251, "", 201.285, 12.79, 
  2., 30.9, "", 2.7, 75.86, 0.838}, {"BRN", "Asia", "Brunei", "2021-03-13", 
  192., 0., 0.429, 3., 0., 0., 438.874, 0., 0.98, 6.857, 0., 0., 0.74, "", 
  "", "", "", "", "", "", "", "", "", "", "", "", "", "", "", "", "", "", "", 
  "", "", "", "", "", "", 40.74, 437483., 81.347, 32.4, 4.591, 2.382, 
  71809.251, "", 201.285, 12.79, 2., 30.9, "", 2.7, 75.86, 0.838}, 
 {"BRN", "Asia", "Brunei", "2021-03-14", 199., 7., 1.429, 3., 0., 0., 
  454.875, 16.001, 3.265, 6.857, 0., 0., 0.74, "", "", "", "", "", "", "", 
  "", "", "", "", "", "", "", "", "", "", "", "", "", "", "", "", "", "", "", 
  40.74, 437483., 81.347, 32.4, 4.591, 2.382, 71809.251, "", 201.285, 12.79, 
  2., 30.9, "", 2.7, 75.86, 0.838}, {"BRN", "Asia", "Brunei", "2021-03-15", 
  199., 0., 1.286, 3., 0., 0., 454.875, 0., 2.939, 6.857, 0., 0., 0.73, "", 
  "", "", "", "", "", "", "", "", "", "", "", "", "", "", "", "", "", "", "", 
  "", "", "", "", "", "", 40.74, 437483., 81.347, 32.4, 4.591, 2.382, 
  71809.251, "", 201.285, 12.79, 2., 30.9, "", 2.7, 75.86, 0.838}, 
 {"BRN", "Asia", "Brunei", "2021-03-16", 202., 3., 1.571, 3., 0., 0., 
  461.732, 6.857, 3.592, 6.857, 0., 0., 0.73, "", "", "", "", "", "", "", "", 
  "", "", "", "", "", "", "", "", "", "", "", "", "", "", "", "", "", "", 
  40.74, 437483., 81.347, 32.4, 4.591, 2.382, 71809.251, "", 201.285, 12.79, 
  2., 30.9, "", 2.7, 75.86, 0.838}, {"BRN", "Asia", "Brunei", "2021-03-17", 
  203., 1., 1.571, 3., 0., 0., 464.018, 2.286, 3.592, 6.857, 0., 0., 0.73, 
  "", "", "", "", "", "", "", "", "", "", "", "", "", "", "", "", "", "", "", 
  "", "", "", "", "", "", "", 40.74, 437483., 81.347, 32.4, 4.591, 2.382, 
  71809.251, "", 201.285, 12.79, 2., 30.9, "", 2.7, 75.86, 0.838}, 
 {"BRN", "Asia", "Brunei", "2021-03-18", 203., 0., 1.571, 3., 0., 0., 
  464.018, 0., 3.592, 6.857, 0., 0., 0.72, "", "", "", "", "", "", "", "", 
  "", "", "", "", "", "", "", "", "", "", "", "", "", "", "", "", "", "", 
  40.74, 437483., 81.347, 32.4, 4.591, 2.382, 71809.251, "", 201.285, 12.79, 
  2., 30.9, "", 2.7, 75.86, 0.838}, {"BRN", "Asia", "Brunei", "2021-03-19", 
  203., 0., 1.571, 3., 0., 0., 464.018, 0., 3.592, 6.857, 0., 0., 0.72, "", 
  "", "", "", "", "", "", "", "", "", "", "", "", "", "", "", "", "", "", "", 
  "", "", "", "", "", "", 40.74, 437483., 81.347, 32.4, 4.591, 2.382, 
  71809.251, "", 201.285, 12.79, 2., 30.9, "", 2.7, 75.86, 0.838}, 
 {"BRN", "Asia", "Brunei", "2021-03-20", 205., 2., 1.857, 3., 0., 0., 468.59, 
  4.572, 4.245, 6.857, 0., 0., 0.72, "", "", "", "", "", "", "", "", "", "", 
  "", "", "", "", "", "", "", "", "", "", "", "", "", "", "", "", 40.74, 
  437483., 81.347, 32.4, 4.591, 2.382, 71809.251, "", 201.285, 12.79, 2., 
  30.9, "", 2.7, 75.86, 0.838}, {"BRN", "Asia", "Brunei", "2021-03-21", 206., 
  1., 1., 3., 0., 0., 470.875, 2.286, 2.286, 6.857, 0., 0., 0.71, "", "", "", 
  "", "", "", "", "", "", "", "", "", "", "", "", "", "", "", "", "", "", "", 
  "", "", "", "", 40.74, 437483., 81.347, 32.4, 4.591, 2.382, 71809.251, "", 
  201.285, 12.79, 2., 30.9, "", 2.7, 75.86, 0.838}, 
 {"BRN", "Asia", "Brunei", "2021-03-22", 206., 0., 1., 3., 0., 0., 470.875, 
  0., 2.286, 6.857, 0., 0., 0.71, "", "", "", "", "", "", "", "", "", "", "", 
  "", "", "", "", "", "", "", "", "", "", "", "", "", "", "", 40.74, 437483., 
  81.347, 32.4, 4.591, 2.382, 71809.251, "", 201.285, 12.79, 2., 30.9, "", 
  2.7, 75.86, 0.838}, {"BRN", "Asia", "Brunei", "2021-03-23", 206., 0., 
  0.571, 3., 0., 0., 470.875, 0., 1.306, 6.857, 0., 0., 0.7, "", "", "", "", 
  "", "", "", "", "", "", "", "", "", "", "", "", "", "", "", "", "", "", "", 
  "", "", "", 40.74, 437483., 81.347, 32.4, 4.591, 2.382, 71809.251, "", 
  201.285, 12.79, 2., 30.9, "", 2.7, 75.86, 0.838}, 
 {"BRN", "Asia", "Brunei", "2021-03-24", 206., 0., 0.429, 3., 0., 0., 
  470.875, 0., 0.98, 6.857, 0., 0., 0.7, "", "", "", "", "", "", "", "", "", 
  "", "", "", "", "", "", "", "", "", "", "", "", "", "", "", "", "", 40.74, 
  437483., 81.347, 32.4, 4.591, 2.382, 71809.251, "", 201.285, 12.79, 2., 
  30.9, "", 2.7, 75.86, 0.838}, {"BRN", "Asia", "Brunei", "2021-03-25", 206., 
  0., 0.429, 3., 0., 0., 470.875, 0., 0.98, 6.857, 0., 0., 0.7, "", "", "", 
  "", "", "", "", "", "", "", "", "", "", "", "", "", "", "", "", "", "", "", 
  "", "", "", "", 40.74, 437483., 81.347, 32.4, 4.591, 2.382, 71809.251, "", 
  201.285, 12.79, 2., 30.9, "", 2.7, 75.86, 0.838}, 
 {"BRN", "Asia", "Brunei", "2021-03-26", 206., 0., 0.429, 3., 0., 0., 
  470.875, 0., 0.98, 6.857, 0., 0., 0.7, "", "", "", "", "", "", "", "", "", 
  "", "", "", "", "", "", "", "", "", "", "", "", "", "", "", "", "", 40.74, 
  437483., 81.347, 32.4, 4.591, 2.382, 71809.251, "", 201.285, 12.79, 2., 
  30.9, "", 2.7, 75.86, 0.838}, {"BRN", "Asia", "Brunei", "2021-03-27", 206., 
  0., 0.143, 3., 0., 0., 470.875, 0., 0.327, 6.857, 0., 0., 0.71, "", "", "", 
  "", "", "", "", "", "", "", "", "", "", "", "", "", "", "", "", "", "", "", 
  "", "", "", "", 40.74, 437483., 81.347, 32.4, 4.591, 2.382, 71809.251, "", 
  201.285, 12.79, 2., 30.9, "", 2.7, 75.86, 0.838}, 
 {"BRN", "Asia", "Brunei", "2021-03-28", 207., 1., 0.143, 3., 0., 0., 
  473.161, 2.286, 0.327, 6.857, 0., 0., 0.71, "", "", "", "", "", "", "", "", 
  "", "", "", "", "", "", "", "", "", "", "", "", "", "", "", "", "", "", 
  40.74, 437483., 81.347, 32.4, 4.591, 2.382, 71809.251, "", 201.285, 12.79, 
  2., 30.9, "", 2.7, 75.86, 0.838}, {"BRN", "Asia", "Brunei", "2021-03-29", 
  207., 0., 0.143, 3., 0., 0., 473.161, 0., 0.327, 6.857, 0., 0., 0.72, "", 
  "", "", "", "", "", "", "", "", "", "", "", "", "", "", "", "", "", "", "", 
  "", "", "", "", "", "", 40.74, 437483., 81.347, 32.4, 4.591, 2.382, 
  71809.251, "", 201.285, 12.79, 2., 30.9, "", 2.7, 75.86, 0.838}, 
 {"BRN", "Asia", "Brunei", "2021-03-30", 210., 3., 0.571, 3., 0., 0., 
  480.019, 6.857, 1.306, 6.857, 0., 0., 0.72, "", "", "", "", "", "", "", "", 
  "", "", "", "", "", "", "", "", "", "", "", "", "", "", "", "", "", "", 
  40.74, 437483., 81.347, 32.4, 4.591, 2.382, 71809.251, "", 201.285, 12.79, 
  2., 30.9, "", 2.7, 75.86, 0.838}, {"BRN", "Asia", "Brunei", "2021-03-31", 
  212., 2., 0.857, 3., 0., 0., 484.59, 4.572, 1.959, 6.857, 0., 0., 0.72, "", 
  "", "", "", "", "", "", "", "", "", "", "", "", "", "", "", "", "", "", "", 
  "", "", "", "", "", "", 40.74, 437483., 81.347, 32.4, 4.591, 2.382, 
  71809.251, "", 201.285, 12.79, 2., 30.9, "", 2.7, 75.86, 0.838}, 
 {"BRN", "Asia", "Brunei", "2021-04-01", 213., 1., 1., 3., 0., 0., 486.876, 
  2.286, 2.286, 6.857, 0., 0., 0.72, "", "", "", "", "", "", "", "", "", "", 
  "", "", "", "", "", "", "", "", "", "", "", "", "", "", "", "", 40.74, 
  437483., 81.347, 32.4, 4.591, 2.382, 71809.251, "", 201.285, 12.79, 2., 
  30.9, "", 2.7, 75.86, 0.838}, {"BRN", "Asia", "Brunei", "2021-04-02", 213., 
  0., 1., 3., 0., 0., 486.876, 0., 2.286, 6.857, 0., 0., 0.72, "", "", "", 
  "", "", "", "", "", "", "", "", "", "", "", "", "", "", 0., 0., "", "", "", 
  0., 0., "", "", 40.74, 437483., 81.347, 32.4, 4.591, 2.382, 71809.251, "", 
  201.285, 12.79, 2., 30.9, "", 2.7, 75.86, 0.838}, 
 {"BRN", "Asia", "Brunei", "2021-04-03", 214., 1., 1.143, 3., 0., 0., 
  489.162, 2.286, 2.612, 6.857, 0., 0., 0.72, "", "", "", "", "", "", "", "", 
  "", "", "", "", "", "", "", "", "", 754., 754., "", 754., 754., 0.17, 0.17, 
  "", 1723., 40.74, 437483., 81.347, 32.4, 4.591, 2.382, 71809.251, "", 
  201.285, 12.79, 2., 30.9, "", 2.7, 75.86, 0.838}, 
 {"BRN", "Asia", "Brunei", "2021-04-04", 214., 0., 1., 3., 0., 0., 489.162, 
  0., 2.286, 6.857, 0., 0., 0.72, "", "", "", "", "", "", "", "", "", "", "", 
  "", "", "", "", "", "", 822., 822., "", 68., 411., 0.19, 0.19, "", 939., 
  40.74, 437483., 81.347, 32.4, 4.591, 2.382, 71809.251, "", 201.285, 12.79, 
  2., 30.9, "", 2.7, 75.86, 0.838}, {"BRN", "Asia", "Brunei", "2021-04-05", 
  214., 0., 1., 3., 0., 0., 489.162, 0., 2.286, 6.857, 0., 0., 0.72, "", "", 
  "", "", "", "", "", "", "", "", "", "", "", "", "", "", "", 1214., 1214., 
  "", 392., 405., 0.28, 0.28, "", 926., 40.74, 437483., 81.347, 32.4, 4.591, 
  2.382, 71809.251, "", 201.285, 12.79, 2., 30.9, "", 2.7, 75.86, 0.838}, 
 {"BRN", "Asia", "Brunei", "2021-04-06", 214., 0., 0.571, 3., 0., 0., 
  489.162, 0., 1.306, 6.857, 0., 0., 0.72, "", "", "", "", "", "", "", "", 
  "", "", "", "", "", "", "", "", "", 2560., 2560., "", 1346., 640., 0.59, 
  0.59, "", 1463., 40.74, 437483., 81.347, 32.4, 4.591, 2.382, 71809.251, "", 
  201.285, 12.79, 2., 30.9, "", 2.7, 75.86, 0.838}, 
 {"BRN", "Asia", "Brunei", "2021-04-07", 215., 1., 0.429, 3., 0., 0., 
  491.448, 2.286, 0.98, 6.857, 0., 0., 0.72, "", "", "", "", "", "", "", "", 
  "", "", "", "", "", "", "", "", "", 3194., 3194., "", 634., 639., 0.73, 
  0.73, "", 1461., 40.74, 437483., 81.347, 32.4, 4.591, 2.382, 71809.251, "", 
  201.285, 12.79, 2., 30.9, "", 2.7, 75.86, 0.838}, 
 {"BRN", "Asia", "Brunei", "2021-04-08", 216., 1., 0.429, 3., 0., 0., 
  493.733, 2.286, 0.98, 6.857, 0., 0., 0.73, "", "", "", "", "", "", "", "", 
  "", "", "", "", "", "", "", "", "", 4026., 4026., "", 832., 671., 0.92, 
  0.92, "", 1534., 40.74, 437483., 81.347, 32.4, 4.591, 2.382, 71809.251, "", 
  201.285, 12.79, 2., 30.9, "", 2.7, 75.86, 0.838}, 
 {"BRN", "Asia", "Brunei", "2021-04-09", 219., 3., 0.857, 3., 0., 0., 
  500.591, 6.857, 1.959, 6.857, 0., 0., 0.73, "", "", "", "", "", "", "", "", 
  "", "", "", "", "", "", "", "", "", 4341., 4341., "", 315., 620., 0.99, 
  0.99, "", 1417., 40.74, 437483., 81.347, 32.4, 4.591, 2.382, 71809.251, "", 
  201.285, 12.79, 2., 30.9, "", 2.7, 75.86, 0.838}, 
 {"BRN", "Asia", "Brunei", "2021-04-10", 219., 0., 0.714, 3., 0., 0., 
  500.591, 0., 1.633, 6.857, 0., 0., 0.72, "", "", "", "", "", "", "", "", 
  "", "", "", "", "", "", "", "", "", 5028., 5028., "", 687., 611., 1.15, 
  1.15, "", 1397., 40.74, 437483., 81.347, 32.4, 4.591, 2.382, 71809.251, "", 
  201.285, 12.79, 2., 30.9, "", 2.7, 75.86, 0.838}, 
 {"BRN", "Asia", "Brunei", "2021-04-11", 219., 0., 0.714, 3., 0., 0., 
  500.591, 0., 1.633, 6.857, 0., 0., 0.71, "", "", "", "", "", "", "", "", 
  "", "", "", "", "", "", "", "", "", 5145., 5145., "", 117., 618., 1.18, 
  1.18, "", 1413., 40.74, 437483., 81.347, 32.4, 4.591, 2.382, 71809.251, "", 
  201.285, 12.79, 2., 30.9, "", 2.7, 75.86, 0.838}, 
 {"BRN", "Asia", "Brunei", "2021-04-12", 219., 0., 0.714, 3., 0., 0., 
  500.591, 0., 1.633, 6.857, 0., 0., 0.7, "", "", "", "", "", "", "", "", "", 
  "", "", "", "", "", "", "", "", 6090., 6090., "", 945., 697., 1.39, 1.39, 
  "", 1593., 40.74, 437483., 81.347, 32.4, 4.591, 2.382, 71809.251, "", 
  201.285, 12.79, 2., 30.9, "", 2.7, 75.86, 0.838}, 
 {"BRN", "Asia", "Brunei", "2021-04-13", 219., 0., 0.714, 3., 0., 0., 
  500.591, 0., 1.633, 6.857, 0., 0., 0.7, "", "", "", "", "", "", "", "", "", 
  "", "", "", "", "", "", "", "", 6638., 6638., "", 548., 583., 1.52, 1.52, 
  "", 1333., 40.74, 437483., 81.347, 32.4, 4.591, 2.382, 71809.251, "", 
  201.285, 12.79, 2., 30.9, "", 2.7, 75.86, 0.838}, 
 {"BRN", "Asia", "Brunei", "2021-04-14", 219., 0., 0.571, 3., 0., 0., 
  500.591, 0., 1.306, 6.857, 0., 0., 0.69, "", "", "", "", "", "", "", "", 
  "", "", "", "", "", "", "", "", "", 6701., 6701., "", 63., 501., 1.53, 
  1.53, "", 1145., 40.74, 437483., 81.347, 32.4, 4.591, 2.382, 71809.251, "", 
  201.285, 12.79, 2., 30.9, "", 2.7, 75.86, 0.838}, 
 {"BRN", "Asia", "Brunei", "2021-04-15", 221., 2., 0.714, 3., 0., 0., 
  505.162, 4.572, 1.633, 6.857, 0., 0., 0.69, "", "", "", "", "", "", "", "", 
  "", "", "", "", "", "", "", "", "", 7503., 7503., "", 802., 497., 1.72, 
  1.72, "", 1136., 40.74, 437483., 81.347, 32.4, 4.591, 2.382, 71809.251, "", 
  201.285, 12.79, 2., 30.9, "", 2.7, 75.86, 0.838}, 
 {"BRN", "Asia", "Brunei", "2021-04-16", 221., 0., 0.286, 3., 0., 0., 
  505.162, 0., 0.653, 6.857, 0., 0., 0.68, "", "", "", "", "", "", "", "", 
  "", "", "", "", "", "", "", "", "", 7725., 7725., "", 222., 483., 1.77, 
  1.77, "", 1104., 40.74, 437483., 81.347, 32.4, 4.591, 2.382, 71809.251, "", 
  201.285, 12.79, 2., 30.9, "", 2.7, 75.86, 0.838}, 
 {"BRN", "Asia", "Brunei", "2021-04-17", 221., 0., 0.286, 3., 0., 0., 
  505.162, 0., 0.653, 6.857, 0., 0., 0.67, "", "", "", "", "", "", "", "", 
  "", "", "", "", "", "", "", "", "", 8454., 8454., "", 729., 489., 1.93, 
  1.93, "", 1118., 40.74, 437483., 81.347, 32.4, 4.591, 2.382, 71809.251, "", 
  201.285, 12.79, 2., 30.9, "", 2.7, 75.86, 0.838}, 
 {"BRN", "Asia", "Brunei", "2021-04-18", 221., 0., 0.286, 3., 0., 0., 
  505.162, 0., 0.653, 6.857, 0., 0., 0.67, "", "", "", "", "", "", "", "", 
  "", "", "", "", "", "", "", "", "", "", "", "", "", 519., "", "", "", 
  1186., 40.74, 437483., 81.347, 32.4, 4.591, 2.382, 71809.251, "", 201.285, 
  12.79, 2., 30.9, "", 2.7, 75.86, 0.838}, {"BRN", "Asia", "Brunei", 
  "2021-04-19", 221., 0., 0.286, 3., 0., 0., 505.162, 0., 0.653, 6.857, 0., 
  0., 0.66, "", "", "", "", "", "", "", "", "", "", "", "", "", "", "", "", 
  "", 9099., 9099., "", "", 430., 2.08, 2.08, "", 983., 40.74, 437483., 
  81.347, 32.4, 4.591, 2.382, 71809.251, "", 201.285, 12.79, 2., 30.9, "", 
  2.7, 75.86, 0.838}, {"BRN", "Asia", "Brunei", "2021-04-20", 223., 2., 
  0.571, 3., 0., 0., 509.734, 4.572, 1.306, 6.857, 0., 0., 0.65, "", "", "", 
  "", "", "", "", "", "", "", "", "", "", "", "", "", "", 9861., 9861., "", 
  762., 460., 2.25, 2.25, "", 1051., 40.74, 437483., 81.347, 32.4, 4.591, 
  2.382, 71809.251, "", 201.285, 12.79, 2., 30.9, "", 2.7, 75.86, 0.838}, 
 {"BRN", "Asia", "Brunei", "2021-04-21", 223., 0., 0.571, 3., 0., 0., 
  509.734, 0., 1.306, 6.857, 0., 0., 0.65, "", "", "", "", "", "", "", "", 
  "", "", "", "", "", "", "", "", "", 10715., 10715., "", 854., 573., 2.45, 
  2.45, "", 1310., 40.74, 437483., 81.347, 32.4, 4.591, 2.382, 71809.251, "", 
  201.285, 12.79, 2., 30.9, "", 2.7, 75.86, 0.838}, 
 {"BRN", "Asia", "Brunei", "2021-04-22", 223., 0., 0.286, 3., 0., 0., 
  509.734, 0., 0.653, 6.857, 0., 0., 0.65, "", "", "", "", "", "", "", "", 
  "", "", "", "", "", "", "", "", "", 11506., 11506., "", 791., 572., 2.63, 
  2.63, "", 1307., 40.74, 437483., 81.347, 32.4, 4.591, 2.382, 71809.251, "", 
  201.285, 12.79, 2., 30.9, "", 2.7, 75.86, 0.838}, 
 {"BRN", "Asia", "Brunei", "2021-04-23", 223., 0., 0.286, 3., 0., 0., 
  509.734, 0., 0.653, 6.857, 0., 0., 0.65, "", "", "", "", "", "", "", "", 
  "", "", "", "", "", "", "", "", "", "", "", "", "", 599., "", "", "", 
  1369., 40.74, 437483., 81.347, 32.4, 4.591, 2.382, 71809.251, "", 201.285, 
  12.79, 2., 30.9, "", 2.7, 75.86, 0.838}, {"BRN", "Asia", "Brunei", 
  "2021-04-24", 223., 0., 0.286, 3., 0., 0., 509.734, 0., 0.653, 6.857, 0., 
  0., 0.65, "", "", "", "", "", "", "", "", "", "", "", "", "", "", "", "", 
  "", 12324., 12324., "", "", 553., 2.82, 2.82, "", 1264., 40.74, 437483., 
  81.347, 32.4, 4.591, 2.382, 71809.251, "", 201.285, 12.79, 2., 30.9, "", 
  2.7, 75.86, 0.838}, {"BRN", "Asia", "Brunei", "2021-04-25", 223., 0., 
  0.286, 3., 0., 0., 509.734, 0., 0.653, 6.857, 0., 0., 0.65, "", "", "", "", 
  "", "", "", "", "", "", "", "", "", "", "", "", "", "", "", "", "", 551., 
  "", "", "", 1259., 40.74, 437483., 81.347, 32.4, 4.591, 2.382, 71809.251, 
  "", 201.285, 12.79, 2., 30.9, "", 2.7, 75.86, 0.838}, 
 {"BRN", "Asia", "Brunei", "2021-04-26", 223., 0., 0.286, 3., 0., 0., 
  509.734, 0., 0.653, 6.857, 0., 0., 0.66, "", "", "", "", "", "", "", "", 
  "", "", "", "", "", "", "", "", "", 12947., 12842., 105., "", 550., 2.96, 
  2.94, 0.02, 1257., 40.74, 437483., 81.347, 32.4, 4.591, 2.382, 71809.251, 
  "", 201.285, 12.79, 2., 30.9, "", 2.7, 75.86, 0.838}, 
 {"BRN", "Asia", "Brunei", "2021-04-27", 223., 0., 0., 3., 0., 0., 509.734, 
  0., 0., 6.857, 0., 0., 0.66, "", "", "", "", "", "", "", "", "", "", "", 
  "", "", "", "", "", "", 13485., 13363., 122., 538., 518., 3.08, 3.05, 0.03, 
  1184., 40.74, 437483., 81.347, 32.4, 4.591, 2.382, 71809.251, "", 201.285, 
  12.79, 2., 30.9, "", 2.7, 75.86, 0.838}, {"BRN", "Asia", "Brunei", 
  "2021-04-28", 224., 1., 0.143, 3., 0., 0., 512.02, 2.286, 0.327, 6.857, 0., 
  0., 0.67, "", "", "", "", "", "", "", "", "", "", "", "", "", "", "", "", 
  "", 14126., 13898., 228., 641., 487., 3.23, 3.18, 0.05, 1113., 40.74, 
  437483., 81.347, 32.4, 4.591, 2.382, 71809.251, "", 201.285, 12.79, 2., 
  30.9, "", 2.7, 75.86, 0.838}, {"BRN", "Asia", "Brunei", "2021-04-29", 224., 
  0., 0.143, 3., 0., 0., 512.02, 0., 0.327, 6.857, 0., 0., 0.67, "", "", "", 
  "", "", "", "", "", "", "", "", "", "", "", "", "", "", 14876., 14526., 
  350., 750., 481., 3.4, 3.32, 0.08, 1099., 40.74, 437483., 81.347, 32.4, 
  4.591, 2.382, 71809.251, "", 201.285, 12.79, 2., 30.9, "", 2.7, 75.86, 
  0.838}, {"BRN", "Asia", "Brunei", "2021-04-30", 224., 0., 0.143, 3., 0., 
  0., 512.02, 0., 0.327, 6.857, 0., 0., 0.67, "", "", "", "", "", "", "", "", 
  "", "", "", "", "", "", "", "", "", "", "", "", "", 460., "", "", "", 
  1051., 40.74, 437483., 81.347, 32.4, 4.591, 2.382, 71809.251, "", 201.285, 
  12.79, 2., 30.9, "", 2.7, 75.86, 0.838}, {"BRN", "Asia", "Brunei", 
  "2021-05-01", 227., 3., 0.571, 3., 0., 0., 518.877, 6.857, 1.306, 6.857, 
  0., 0., 0.67, "", "", "", "", "", "", "", "", "", "", "", "", "", "", "", 
  "", "", "", "", "", "", 438., "", "", "", 1001., 40.74, 437483., 81.347, 
  32.4, 4.591, 2.382, 71809.251, "", 201.285, 12.79, 2., 30.9, "", 2.7, 
  75.86, 0.838}, {"BRN", "Asia", "Brunei", "2021-05-02", 227., 0., 0.571, 3., 
  0., 0., 518.877, 0., 1.306, 6.857, 0., 0., 0.67, "", "", "", "", "", "", 
  "", "", "", "", "", "", "", "", "", "", "", "", "", "", "", 430., "", "", 
  "", 983., 40.74, 437483., 81.347, 32.4, 4.591, 2.382, 71809.251, "", 
  201.285, 12.79, 2., 30.9, "", 2.7, 75.86, 0.838}, 
 {"BRN", "Asia", "Brunei", "2021-05-03", 227., 0., 0.571, 3., 0., 0., 
  518.877, 0., 1.306, 6.857, 0., 0., 0.67, "", "", "", "", "", "", "", "", 
  "", "", "", "", "", "", "", "", "", 15905., 15043., 862., "", 423., 3.64, 
  3.44, 0.2, 967., 40.74, 437483., 81.347, 32.4, 4.591, 2.382, 71809.251, "", 
  201.285, 12.79, 2., 30.9, "", 2.7, 75.86, 0.838}, 
 {"BRN", "Asia", "Brunei", "2021-05-04", 228., 1., 0.714, 3., 0., 0., 
  521.163, 2.286, 1.633, 6.857, 0., 0., 0.67, "", "", "", "", "", "", "", "", 
  "", "", "", "", "", "", "", "", "", 16632., 15441., 1191., 727., 450., 3.8, 
  3.53, 0.27, 1029., 40.74, 437483., 81.347, 32.4, 4.591, 2.382, 71809.251, 
  "", 201.285, 12.79, 2., 30.9, "", 2.7, 75.86, 0.838}, 
 {"BRN", "Asia", "Brunei", "2021-05-05", 228., 0., 0.571, 3., 0., 0., 
  521.163, 0., 1.306, 6.857, 0., 0., 0.67, "", "", "", "", "", "", "", "", 
  "", "", "", "", "", "", "", "", "", 17776., 15989., 1787., 1144., 521., 
  4.06, 3.65, 0.41, 1191., 40.74, 437483., 81.347, 32.4, 4.591, 2.382, 
  71809.251, "", 201.285, 12.79, 2., 30.9, "", 2.7, 75.86, 0.838}, 
 {"BRN", "Asia", "Brunei", "2021-05-06", 228., 0., 0.571, 3., 0., 0., 
  521.163, 0., 1.306, 6.857, 0., 0., 0.68, "", "", "", "", "", "", "", "", 
  "", "", "", "", "", "", "", "", "", 19163., 16764., 2399., 1387., 612., 
  4.38, 3.83, 0.55, 1399., 40.74, 437483., 81.347, 32.4, 4.591, 2.382, 
  71809.251, "", 201.285, 12.79, 2., 30.9, "", 2.7, 75.86, 0.838}, 
 {"BRN", "Asia", "Brunei", "2021-05-07", 229., 1., 0.714, 3., 0., 0., 
  523.449, 2.286, 1.633, 6.857, 0., 0., 0.68, "", "", "", "", "", "", "", "", 
  "", "", "", "", "", "", "", "", "", "", "", "", "", 706., "", "", "", 
  1614., 40.74, 437483., 81.347, 32.4, 4.591, 2.382, 71809.251, "", 201.285, 
  12.79, 2., 30.9, "", 2.7, 75.86, 0.838}, {"BRN", "Asia", "Brunei", 
  "2021-05-08", 230., 1., 0.429, 3., 0., 0., 525.735, 2.286, 0.98, 6.857, 0., 
  0., 0.68, "", "", "", "", "", "", "", "", "", "", "", "", "", "", "", "", 
  "", 20990., 17811., 3179., "", 800., 4.8, 4.07, 0.73, 1829., 40.74, 
  437483., 81.347, 32.4, 4.591, 2.382, 71809.251, "", 201.285, 12.79, 2., 
  30.9, "", 2.7, 75.86, 0.838}, {"BRN", "Asia", "Brunei", "2021-05-09", 230., 
  0., 0.429, 3., 0., 0., 525.735, 0., 0.98, 6.857, 0., 0., 0.68, "", "", "", 
  "", "", "", "", "", "", "", "", "", "", "", "", "", "", 21030., 17811., 
  3219., 40., 769., 4.81, 4.07, 0.74, 1758., 40.74, 437483., 81.347, 32.4, 
  4.591, 2.382, 71809.251, "", 201.285, 12.79, 2., 30.9, "", 2.7, 75.86, 
  0.838}, {"BRN", "Asia", "Brunei", "2021-05-10", 230., 0., 0.429, 3., 0., 
  0., 525.735, 0., 0.98, 6.857, 0., 0., 0.67, "", "", "", "", "", "", "", "", 
  "", "", "", "", "", "", "", "", "", 23188., 19108., 4080., 2158., 1040., 
  5.3, 4.37, 0.93, 2377., 40.74, 437483., 81.347, 32.4, 4.591, 2.382, 
  71809.251, "", 201.285, 12.79, 2., 30.9, "", 2.7, 75.86, 0.838}, 
 {"BRN", "Asia", "Brunei", "2021-05-11", 230., 0., 0.286, 3., 0., 0., 
  525.735, 0., 0.653, 6.857, 0., 0., 0.67, "", "", "", "", "", "", "", "", 
  "", "", "", "", "", "", "", "", "", 25065., 20218., 4847., 1877., 1205., 
  5.73, 4.62, 1.11, 2754., 40.74, 437483., 81.347, 32.4, 4.591, 2.382, 
  71809.251, "", 201.285, 12.79, 2., 30.9, "", 2.7, 75.86, 0.838}, 
 {"BRN", "Asia", "Brunei", "2021-05-12", 231., 1., 0.429, 3., 0., 0., 
  528.021, 2.286, 0.98, 6.857, 0., 0., 0.67, "", "", "", "", "", "", "", "", 
  "", "", "", "", "", "", "", "", "", "", "", "", "", 1102., "", "", "", 
  2519., 40.74, 437483., 81.347, 32.4, 4.591, 2.382, 71809.251, "", 201.285, 
  12.79, 2., 30.9, "", 2.7, 75.86, 0.838}, {"BRN", "Asia", "Brunei", 
  "2021-05-13", 232., 1., 0.571, 3., 0., 0., 530.306, 2.286, 1.306, 6.857, 
  0., 0., 0.67, "", "", "", "", "", "", "", "", "", "", "", "", "", "", "", 
  "", "", "", "", "", "", 965., "", "", "", 2206., 40.74, 437483., 81.347, 
  32.4, 4.591, 2.382, 71809.251, "", 201.285, 12.79, 2., 30.9, "", 2.7, 
  75.86, 0.838}, {"BRN", "Asia", "Brunei", "2021-05-14", 232., 0., 0.429, 3., 
  0., 0., 530.306, 0., 0.98, 6.857, 0., 0., 0.66, "", "", "", "", "", "", "", 
  "", "", "", "", "", "", "", "", "", "", "", "", "", "", 895., "", "", "", 
  2046., 40.74, 437483., 81.347, 32.4, 4.591, 2.382, 71809.251, "", 201.285, 
  12.79, 2., 30.9, "", 2.7, 75.86, 0.838}, {"BRN", "Asia", "Brunei", 
  "2021-05-15", 232., 0., 0.286, 3., 0., 0., 530.306, 0., 0.653, 6.857, 0., 
  0., 0.65, "", "", "", "", "", "", "", "", "", "", "", "", "", "", "", "", 
  "", "", "", "", "", 826., "", "", "", 1888., 40.74, 437483., 81.347, 32.4, 
  4.591, 2.382, 71809.251, "", 201.285, 12.79, 2., 30.9, "", 2.7, 75.86, 
  0.838}, {"BRN", "Asia", "Brunei", "2021-05-16", 232., 0., 0.286, 3., 0., 
  0., 530.306, 0., 0.653, 6.857, 0., 0., 0.65, "", "", "", "", "", "", "", 
  "", "", "", "", "", "", "", "", "", "", "", "", "", "", 881., "", "", "", 
  2014., 40.74, 437483., 81.347, 32.4, 4.591, 2.382, 71809.251, "", 201.285, 
  12.79, 2., 30.9, "", 2.7, 75.86, 0.838}, {"BRN", "Asia", "Brunei", 
  "2021-05-17", 232., 0., 0.286, 3., 0., 0., 530.306, 0., 0.653, 6.857, 0., 
  0., 0.64, "", "", "", "", "", "", "", "", "", "", "", "", "", "", "", "", 
  "", "", "", "", "", 634., "", "", "", 1449., 40.74, 437483., 81.347, 32.4, 
  4.591, 2.382, 71809.251, "", 201.285, 12.79, 2., 30.9, "", 2.7, 75.86, 
  0.838}, {"BRN", "Asia", "Brunei", "2021-05-18", 232., 0., 0.286, 3., 0., 
  0., 530.306, 0., 0.653, 6.857, 0., 0., 0.64, "", "", "", "", "", "", "", 
  "", "", "", "", "", "", "", "", "", "", 28051., 22252., 5799., "", 427., 
  6.41, 5.09, 1.33, 976., 40.74, 437483., 81.347, 32.4, 4.591, 2.382, 
  71809.251, "", 201.285, 12.79, 2., 30.9, "", 2.7, 75.86, 0.838}, 
 {"BRN", "Asia", "Brunei", "2021-05-19", 235., 3., 0.571, 3., 0., 0., 
  537.164, 6.857, 1.306, 6.857, 0., 0., 0.64, "", "", "", "", "", "", "", "", 
  "", "", "", "", "", "", "", "", "", "", "", "", "", 616., "", "", "", 
  1408., 40.74, 437483., 81.347, 32.4, 4.591, 2.382, 71809.251, "", 201.285, 
  12.79, 2., 30.9, "", 2.7, 75.86, 0.838}, {"BRN", "Asia", "Brunei", 
  "2021-05-20", 235., 0., 0.429, 3., 0., 0., 537.164, 0., 0.98, 6.857, 0., 
  0., 0.64, "", "", "", "", "", "", "", "", "", "", "", "", "", "", "", "", 
  "", "", "", "", "", 805., "", "", "", 1840., 40.74, 437483., 81.347, 32.4, 
  4.591, 2.382, 71809.251, "", 201.285, 12.79, 2., 30.9, "", 2.7, 75.86, 
  0.838}, {"BRN", "Asia", "Brunei", "2021-05-21", 235., 0., 0.429, 3., 0., 
  0., 537.164, 0., 0.98, 6.857, 0., 0., 0.64, "", "", "", "", "", "", "", "", 
  "", "", "", "", "", "", "", "", "", 33305., 25032., 8273., "", 994., 7.61, 
  5.72, 1.89, 2272., 40.74, 437483., 81.347, 32.4, 4.591, 2.382, 71809.251, 
  "", 201.285, 12.79, 2., 30.9, "", 2.7, 75.86, 0.838}, 
 {"BRN", "Asia", "Brunei", "2021-05-22", 235., 0., 0.429, 3., 0., 0., 
  537.164, 0., 0.98, 6.857, 0., 0., 0.64, "", "", "", "", "", "", "", "", "", 
  "", "", "", "", "", "", "", "", 35946., 27233., 8713., 2641., 1311., 8.22, 
  6.22, 1.99, 2997., 40.74, 437483., 81.347, 32.4, 4.591, 2.382, 71809.251, 
  "", 201.285, 12.79, 2., 30.9, "", 2.7, 75.86, 0.838}, 
 {"BRN", "Asia", "Brunei", "2021-05-23", 235., 0., 0.429, 3., 0., 0., 
  537.164, 0., 0.98, 6.857, 0., 0., 0.64, "", "", "", "", "", "", "", "", "", 
  "", "", "", "", "", "", "", "", 35946., 27233., 8713., 0., 1250., 8.22, 
  6.22, 1.99, 2857., 40.74, 437483., 81.347, 32.4, 4.591, 2.382, 71809.251, 
  "", 201.285, 12.79, 2., 30.9, "", 2.7, 75.86, 0.838}, 
 {"BRN", "Asia", "Brunei", "2021-05-24", 236., 1., 0.571, 3., 0., 0., 539.45, 
  2.286, 1.306, 6.857, 0., 0., 0.65, "", "", "", "", "", "", "", "", "", "", 
  "", "", "", "", "", "", "", 38964., 29633., 9331., 3018., 1620., 8.91, 
  6.77, 2.13, 3703., 40.74, 437483., 81.347, 32.4, 4.591, 2.382, 71809.251, 
  "", 201.285, 12.79, 2., 30.9, "", 2.7, 75.86, 0.838}, 
 {"BRN", "Asia", "Brunei", "2021-05-25", 236., 0., 0.571, 3., 0., 0., 539.45, 
  0., 1.306, 6.857, 0., 0., 0.64, "", "", "", "", "", "", "", "", "", "", "", 
  "", "", "", "", "", "", 42146., 32247., 9899., 3182., 2014., 9.63, 7.37, 
  2.26, 4604., 40.74, 437483., 81.347, 32.4, 4.591, 2.382, 71809.251, "", 
  201.285, 12.79, 2., 30.9, "", 2.7, 75.86, 0.838}, 
 {"BRN", "Asia", "Brunei", "2021-05-26", 240., 4., 0.714, 3., 0., 0., 
  548.593, 9.143, 1.633, 6.857, 0., 0., 0.64, "", "", "", "", "", "", "", "", 
  "", "", "", "", "", "", "", "", "", 45802., 35308., 10494., 3656., 2286., 
  10.47, 8.07, 2.4, 5225., 40.74, 437483., 81.347, 32.4, 4.591, 2.382, 
  71809.251, "", 201.285, 12.79, 2., 30.9, "", 2.7, 75.86, 0.838}, 
 {"BRN", "Asia", "Brunei", "2021-05-27", 241., 1., 0.857, 3., 0., 0., 
  550.879, 2.286, 1.959, 6.857, 0., 0., 0.64, "", "", "", "", "", "", "", "", 
  "", "", "", "", "", "", "", "", "", 49371., 38422., 10949., 3569., 2545., 
  11.29, 8.78, 2.5, 5817., 40.74, 437483., 81.347, 32.4, 4.591, 2.382, 
  71809.251, "", 201.285, 12.79, 2., 30.9, "", 2.7, 75.86, 0.838}, 
 {"BRN", "Asia", "Brunei", "2021-05-28", 241., 0., 0.857, 3., 0., 0., 
  550.879, 0., 1.959, 6.857, 0., 0., 0.64, "", "", "", "", "", "", "", "", 
  "", "", "", "", "", "", "", "", "", 49425., 38458., 10967., 54., 2303., 
  11.3, 8.79, 2.51, 5264., 40.74, 437483., 81.347, 32.4, 4.591, 2.382, 
  71809.251, "", 201.285, 12.79, 2., 30.9, "", 2.7, 75.86, 0.838}, 
 {"BRN", "Asia", "Brunei", "2021-05-29", 241., 0., 0.857, 3., 0., 0., 
  550.879, 0., 1.959, 6.857, 0., 0., 0.64, "", "", "", "", "", "", "", "", 
  "", "", "", "", "", "", "", "", "", 52775., 41655., 11120., 3350., 2404., 
  12.06, 9.52, 2.54, 5495., 40.74, 437483., 81.347, 32.4, 4.591, 2.382, 
  71809.251, "", 201.285, 12.79, 2., 30.9, "", 2.7, 75.86, 0.838}, 
 {"BRN", "Asia", "Brunei", "2021-05-30", 241., 0., 0.857, 3., 0., 0., 
  550.879, 0., 1.959, 6.857, 0., 0., 0.64, "", "", "", "", "", "", "", "", 
  "", "", "", "", "", "", "", "", "", "", "", "", "", 2487., "", "", "", 
  5685., 40.74, 437483., 81.347, 32.4, 4.591, 2.382, 71809.251, "", 201.285, 
  12.79, 2., 30.9, "", 2.7, 75.86, 0.838}, {"BRN", "Asia", "Brunei", 
  "2021-05-31", 242., 1., 0.857, 3., 0., 0., 553.164, 2.286, 1.959, 6.857, 
  0., 0., 0.65, "", "", "", "", "", "", "", "", "", "", "", "", "", "", "", 
  "", "", "", "", "", "", 2138., "", "", "", 4887., 40.74, 437483., 81.347, 
  32.4, 4.591, 2.382, 71809.251, "", 201.285, 12.79, 2., 30.9, "", 2.7, 
  75.86, 0.838}, {"BRN", "Asia", "Brunei", "2021-06-01", 244., 2., 1.143, 3., 
  0., 0., 557.736, 4.572, 2.612, 6.857, 0., 0., 0.64, "", "", "", "", "", "", 
  "", "", "", "", "", "", "", "", "", "", "", "", "", "", "", 1766., "", "", 
  "", 4037., 40.74, 437483., 81.347, 32.4, 4.591, 2.382, 71809.251, "", 
  201.285, 12.79, 2., 30.9, "", 2.7, 75.86, 0.838}, 
 {"BRN", "Asia", "Brunei", "2021-06-02", 244., 0., 0.571, 3., 0., 0., 
  557.736, 0., 1.306, 6.857, 0., 0., 0.64, "", "", "", "", "", "", "", "", 
  "", "", "", "", "", "", "", "", "", 55085., 43779., 11306., "", 1326., 
  12.59, 10.01, 2.58, 3031., 40.74, 437483., 81.347, 32.4, 4.591, 2.382, 
  71809.251, "", 201.285, 12.79, 2., 30.9, "", 2.7, 75.86, 0.838}, 
 {"BRN", "Asia", "Brunei", "2021-06-03", 244., 0., 0.429, 3., 0., 0., 
  557.736, 0., 0.98, 6.857, 0., 0., 0.63, "", "", "", "", "", "", "", "", "", 
  "", "", "", "", "", "", "", "", "", "", "", "", "", "", "", "", "", 40.74, 
  437483., 81.347, 32.4, 4.591, 2.382, 71809.251, "", 201.285, 12.79, 2., 
  30.9, "", 2.7, 75.86, 0.838}, {"BRN", "Asia", "Brunei", "2021-06-04", 244., 
  0., 0.429, 3., 0., 0., 557.736, 0., 0.98, 6.857, 0., 0., 0.63, "", "", "", 
  "", "", "", "", "", "", "", "", "", "", "", "", "", "", "", "", "", "", "", 
  "", "", "", "", 40.74, 437483., 81.347, 32.4, 4.591, 2.382, 71809.251, "", 
  201.285, 12.79, 2., 30.9, "", 2.7, 75.86, 0.838}, 
 {"BRN", "Asia", "Brunei", "2021-06-05", 244., 0., 0.429, 3., 0., 0., 
  557.736, 0., 0.98, 6.857, 0., 0., 0.63, "", "", "", "", "", "", "", "", "", 
  "", "", "", "", "", "", "", "", "", "", "", "", "", "", "", "", "", "", 
  437483., 81.347, 32.4, 4.591, 2.382, 71809.251, "", 201.285, 12.79, 2., 
  30.9, "", 2.7, 75.86, 0.838}, {"BRN", "Asia", "Brunei", "2021-06-06", 244., 
  0., 0.429, 3., 0., 0., 557.736, 0., 0.98, 6.857, 0., 0., 0.63, "", "", "", 
  "", "", "", "", "", "", "", "", "", "", "", "", "", "", "", "", "", "", "", 
  "", "", "", "", "", 437483., 81.347, 32.4, 4.591, 2.382, 71809.251, "", 
  201.285, 12.79, 2., 30.9, "", 2.7, 75.86, 0.838}, 
 {"BRN", "Asia", "Brunei", "2021-06-07", 244., 0., 0.286, 3., 0., 0., 
  557.736, 0., 0.653, 6.857, 0., 0., "", "", "", "", "", "", "", "", "", "", 
  "", "", "", "", "", "", "", "", "", "", "", "", "", "", "", "", "", "", 
  437483., 81.347, 32.4, 4.591, 2.382, 71809.251, "", 201.285, 12.79, 2., 
  30.9, "", 2.7, 75.86, 0.838}, {"BGR", "Europe", "Bulgaria", "2020-03-08", 
  4., 4., "", "", "", "", 0.576, 0.576, "", "", "", "", "", "", "", "", "", 
  "", "", "", "", "", "", "", "", "", "", "", "", "", "", "", "", "", "", "", 
  "", "", "", 21.3, 6.948445*^6, 65.18, 44.7, 20.801, 13.272, 18563.307, 1.5, 
  424.688, 5.81, 30.1, 44.4, "", 7.454, 75.05, 0.816}, 
 {"BGR", "Europe", "Bulgaria", "2020-03-09", 4., 0., "", "", "", "", 0.576, 
  0., "", "", "", "", "", "", "", "", "", "", "", "", "", "", "", "", "", "", 
  "", "", "", "", "", "", "", "", "", "", "", "", "", 21.3, 6.948445*^6, 
  65.18, 44.7, 20.801, 13.272, 18563.307, 1.5, 424.688, 5.81, 30.1, 44.4, "", 
  7.454, 75.05, 0.816}, {"BGR", "Europe", "Bulgaria", "2020-03-10", 4., 0., 
  "", "", "", "", 0.576, 0., "", "", "", "", "", "", "", "", "", "", "", "", 
  "", "", "", "", "", "", "", "", "", "", "", "", "", "", "", "", "", "", "", 
  21.3, 6.948445*^6, 65.18, 44.7, 20.801, 13.272, 18563.307, 1.5, 424.688, 
  5.81, 30.1, 44.4, "", 7.454, 75.05, 0.816}, {"BGR", "Europe", "Bulgaria", 
  "2020-03-11", 7., 3., "", 1., 1., "", 1.007, 0.432, "", 0.144, 0.144, "", 
  "", "", "", "", "", "", "", "", "", "", "", "", "", "", "", "", "", "", "", 
  "", "", "", "", "", "", "", "", 26.85, 6.948445*^6, 65.18, 44.7, 20.801, 
  13.272, 18563.307, 1.5, 424.688, 5.81, 30.1, 44.4, "", 7.454, 75.05, 
  0.816}, {"BGR", "Europe", "Bulgaria", "2020-03-12", 7., 0., "", 1., 0., "", 
  1.007, 0., "", 0.144, 0., "", "", "", "", "", "", "", "", "", "", "", "", 
  "", "", "", "", "", "", "", "", "", "", "", "", "", "", "", "", 26.85, 
  6.948445*^6, 65.18, 44.7, 20.801, 13.272, 18563.307, 1.5, 424.688, 5.81, 
  30.1, 44.4, "", 7.454, 75.05, 0.816}, {"BGR", "Europe", "Bulgaria", 
  "2020-03-13", 23., 16., 3.286, 1., 0., 0.143, 3.31, 2.303, 0.473, 0.144, 
  0., 0.021, "", "", "", "", "", "", "", "", "", "", "", "", "", "", "", "", 
  "", "", "", "", "", "", "", "", "", "", "", 50.93, 6.948445*^6, 65.18, 
  44.7, 20.801, 13.272, 18563.307, 1.5, 424.688, 5.81, 30.1, 44.4, "", 7.454, 
  75.05, 0.816}, {"BGR", "Europe", "Bulgaria", "2020-03-14", 41., 18., 5.857, 
  2., 1., 0.286, 5.901, 2.591, 0.843, 0.288, 0.144, 0.041, "", "", "", "", 
  "", "", "", "", "", "", "", "", "", "", "", "", "", "", "", "", "", "", "", 
  "", "", "", "", 50.93, 6.948445*^6, 65.18, 44.7, 20.801, 13.272, 18563.307, 
  1.5, 424.688, 5.81, 30.1, 44.4, "", 7.454, 75.05, 0.816}, 
 {"BGR", "Europe", "Bulgaria", "2020-03-15", 51., 10., 6.714, 2., 0., 0.286, 
  7.34, 1.439, 0.966, 0.288, 0., 0.041, "", "", "", "", "", "", "", "", "", 
  "", "", "", "", "", "", "", "", "", "", "", "", "", "", "", "", "", "", 
  50.93, 6.948445*^6, 65.18, 44.7, 20.801, 13.272, 18563.307, 1.5, 424.688, 
  5.81, 30.1, 44.4, "", 7.454, 75.05, 0.816}, {"BGR", "Europe", "Bulgaria", 
  "2020-03-16", 52., 1., 6.857, 2., 0., 0.286, 7.484, 0.144, 0.987, 0.288, 
  0., 0.041, "", "", "", "", "", "", "", "", "", "", "", "", "", "", "", "", 
  "", "", "", "", "", "", "", "", "", "", "", 50.93, 6.948445*^6, 65.18, 
  44.7, 20.801, 13.272, 18563.307, 1.5, 424.688, 5.81, 30.1, 44.4, "", 7.454, 
  75.05, 0.816}, {"BGR", "Europe", "Bulgaria", "2020-03-17", 67., 15., 9., 
  2., 0., 0.286, 9.642, 2.159, 1.295, 0.288, 0., 0.041, "", "", "", "", "", 
  "", "", "", "", "", "", "", "", "", "", "", "", "", "", "", "", "", "", "", 
  "", "", "", 56.48, 6.948445*^6, 65.18, 44.7, 20.801, 13.272, 18563.307, 
  1.5, 424.688, 5.81, 30.1, 44.4, "", 7.454, 75.05, 0.816}, 
 {"BGR", "Europe", "Bulgaria", "2020-03-18", 92., 25., 12.143, 2., 0., 0.143, 
  13.24, 3.598, 1.748, 0.288, 0., 0.021, "", "", "", "", "", "", "", "", "", 
  "", "", "", "", "", "", "", "", "", "", "", "", "", "", "", "", "", "", 
  70.37, 6.948445*^6, 65.18, 44.7, 20.801, 13.272, 18563.307, 1.5, 424.688, 
  5.81, 30.1, 44.4, "", 7.454, 75.05, 0.816}, {"BGR", "Europe", "Bulgaria", 
  "2020-03-19", 94., 2., 12.429, 3., 1., 0.286, 13.528, 0.288, 1.789, 0.432, 
  0.144, 0.041, "", "", "", "", "", "", "", "", "", "", "", "", "", "", "", 
  "", "", "", "", "", "", "", "", "", "", "", "", 70.37, 6.948445*^6, 65.18, 
  44.7, 20.801, 13.272, 18563.307, 1.5, 424.688, 5.81, 30.1, 44.4, "", 7.454, 
  75.05, 0.816}, {"BGR", "Europe", "Bulgaria", "2020-03-20", 127., 33., 
  14.857, 3., 0., 0.286, 18.277, 4.749, 2.138, 0.432, 0., 0.041, "", "", "", 
  "", "", "", "", "", "", "", "", "", "", "", "", "", "", "", "", "", "", "", 
  "", "", "", "", "", 70.37, 6.948445*^6, 65.18, 44.7, 20.801, 13.272, 
  18563.307, 1.5, 424.688, 5.81, 30.1, 44.4, "", 7.454, 75.05, 0.816}, 
 {"BGR", "Europe", "Bulgaria", "2020-03-21", 163., 36., 17.429, 3., 0., 
  0.143, 23.458, 5.181, 2.508, 0.432, 0., 0.021, 1.3, "", "", "", "", "", "", 
  "", "", "", "", "", "", "", "", "", "", "", "", "", "", "", "", "", "", "", 
  "", 73.15, 6.948445*^6, 65.18, 44.7, 20.801, 13.272, 18563.307, 1.5, 
  424.688, 5.81, 30.1, 44.4, "", 7.454, 75.05, 0.816}, 
 {"BGR", "Europe", "Bulgaria", "2020-03-22", 187., 24., 19.429, 3., 0., 
  0.143, 26.912, 3.454, 2.796, 0.432, 0., 0.021, 1.27, "", "", "", "", "", 
  "", "", "", "", "", "", "", "", "", "", "", "", "", "", "", "", "", "", "", 
  "", "", 73.15, 6.948445*^6, 65.18, 44.7, 20.801, 13.272, 18563.307, 1.5, 
  424.688, 5.81, 30.1, 44.4, "", 7.454, 75.05, 0.816}, 
 {"BGR", "Europe", "Bulgaria", "2020-03-23", 201., 14., 21.286, 3., 0., 
  0.143, 28.927, 2.015, 3.063, 0.432, 0., 0.021, 1.22, "", "", "", "", "", 
  "", "", "", "", "", "", "", "", "", "", "", "", "", "", "", "", "", "", "", 
  "", "", 73.15, 6.948445*^6, 65.18, 44.7, 20.801, 13.272, 18563.307, 1.5, 
  424.688, 5.81, 30.1, 44.4, "", 7.454, 75.05, 0.816}, 
 {"BGR", "Europe", "Bulgaria", "2020-03-24", 218., 17., 21.571, 3., 0., 
  0.143, 31.374, 2.447, 3.104, 0.432, 0., 0.021, 1.18, "", "", "", "", "", 
  "", "", "", "", "", "", "", "", "", "", "", "", "", "", "", "", "", "", "", 
  "", "", 73.15, 6.948445*^6, 65.18, 44.7, 20.801, 13.272, 18563.307, 1.5, 
  424.688, 5.81, 30.1, 44.4, "", 7.454, 75.05, 0.816}, 
 {"BGR", "Europe", "Bulgaria", "2020-03-25", 242., 24., 21.429, 3., 0., 
  0.143, 34.828, 3.454, 3.084, 0.432, 0., 0.021, 1.17, "", "", "", "", "", 
  "", "", "", "", "", "", "", "", "", "", "", "", "", "", "", "", "", "", "", 
  "", "", 73.15, 6.948445*^6, 65.18, 44.7, 20.801, 13.272, 18563.307, 1.5, 
  424.688, 5.81, 30.1, 44.4, "", 7.454, 75.05, 0.816}, 
 {"BGR", "Europe", "Bulgaria", "2020-03-26", 264., 22., 24.286, 3., 0., 0., 
  37.994, 3.166, 3.495, 0.432, 0., 0., 1.16, "", "", "", "", "", "", "", "", 
  "", "", "", "", "", "", "", "", "", "", "", "", "", "", "", "", "", "", 
  73.15, 6.948445*^6, 65.18, 44.7, 20.801, 13.272, 18563.307, 1.5, 424.688, 
  5.81, 30.1, 44.4, "", 7.454, 75.05, 0.816}, {"BGR", "Europe", "Bulgaria", 
  "2020-03-27", 293., 29., 23.714, 3., 0., 0., 42.168, 4.174, 3.413, 0.432, 
  0., 0., 1.17, "", "", "", "", "", "", "", "", "", "", "", "", "", "", "", 
  "", "", "", "", "", "", "", "", "", "", "", 73.15, 6.948445*^6, 65.18, 
  44.7, 20.801, 13.272, 18563.307, 1.5, 424.688, 5.81, 30.1, 44.4, "", 7.454, 
  75.05, 0.816}, {"BGR", "Europe", "Bulgaria", "2020-03-28", 331., 38., 24., 
  7., 4., 0.571, 47.637, 5.469, 3.454, 1.007, 0.576, 0.082, 1.17, "", "", "", 
  "", "", "", "", "", "", "", "", "", "", "", "", "", "", "", "", "", "", "", 
  "", "", "", "", 73.15, 6.948445*^6, 65.18, 44.7, 20.801, 13.272, 18563.307, 
  1.5, 424.688, 5.81, 30.1, 44.4, "", 7.454, 75.05, 0.816}, 
 {"BGR", "Europe", "Bulgaria", "2020-03-29", 346., 15., 22.714, 8., 1., 
  0.714, 49.795, 2.159, 3.269, 1.151, 0.144, 0.103, 1.16, "", "", "", "", "", 
  "", "", "", "", "", "", "", "", "", "", "", "", "", "", "", "", "", "", "", 
  "", "", 73.15, 6.948445*^6, 65.18, 44.7, 20.801, 13.272, 18563.307, 1.5, 
  424.688, 5.81, 30.1, 44.4, "", 7.454, 75.05, 0.816}, 
 {"BGR", "Europe", "Bulgaria", "2020-03-30", 359., 13., 22.571, 8., 0., 
  0.714, 51.666, 1.871, 3.248, 1.151, 0., 0.103, 1.15, "", "", "", "", "", 
  "", "", "", "", "", "", "", "", "", "", "", "", "", "", "", "", "", "", "", 
  "", "", 73.15, 6.948445*^6, 65.18, 44.7, 20.801, 13.272, 18563.307, 1.5, 
  424.688, 5.81, 30.1, 44.4, "", 7.454, 75.05, 0.816}, 
 {"BGR", "Europe", "Bulgaria", "2020-03-31", 399., 40., 25.857, 8., 0., 
  0.714, 57.423, 5.757, 3.721, 1.151, 0., 0.103, 1.15, "", "", "", "", "", 
  "", "", "", "", "", "", "", "", "", "", "", "", "", "", "", "", "", "", "", 
  "", "", 73.15, 6.948445*^6, 65.18, 44.7, 20.801, 13.272, 18563.307, 1.5, 
  424.688, 5.81, 30.1, 44.4, "", 7.454, 75.05, 0.816}, 
 {"BGR", "Europe", "Bulgaria", "2020-04-01", 422., 23., 25.714, 10., 2., 1., 
  60.733, 3.31, 3.701, 1.439, 0.288, 0.144, 1.12, "", "", "", "", "", "", "", 
  "", "", "", "", "", "", "", "", "", "", "", "", "", "", "", "", "", "", "", 
  71.3, 6.948445*^6, 65.18, 44.7, 20.801, 13.272, 18563.307, 1.5, 424.688, 
  5.81, 30.1, 44.4, "", 7.454, 75.05, 0.816}, {"BGR", "Europe", "Bulgaria", 
  "2020-04-02", 457., 35., 27.571, 10., 0., 1., 65.77, 5.037, 3.968, 1.439, 
  0., 0.144, 1.09, "", "", "", "", "", "", "", "", "", "", "", "", "", "", 
  "", "", "", "", "", "", "", "", "", "", "", "", 71.3, 6.948445*^6, 65.18, 
  44.7, 20.801, 13.272, 18563.307, 1.5, 424.688, 5.81, 30.1, 44.4, "", 7.454, 
  75.05, 0.816}, {"BGR", "Europe", "Bulgaria", "2020-04-03", 485., 28., 
  27.429, 14., 4., 1.571, 69.8, 4.03, 3.947, 2.015, 0.576, 0.226, 1.07, "", 
  "", "", "", "", "", "", "", "", "", "", "", "", "", "", "", "", "", "", "", 
  "", "", "", "", "", "", 71.3, 6.948445*^6, 65.18, 44.7, 20.801, 13.272, 
  18563.307, 1.5, 424.688, 5.81, 30.1, 44.4, "", 7.454, 75.05, 0.816}, 
 {"BGR", "Europe", "Bulgaria", "2020-04-04", 503., 18., 24.571, 17., 3., 
  1.429, 72.39, 2.591, 3.536, 2.447, 0.432, 0.206, 1.05, "", "", "", "", "", 
  "", "", "", "", "", "", "", "", "", "", "", "", "", "", "", "", "", "", "", 
  "", "", 71.3, 6.948445*^6, 65.18, 44.7, 20.801, 13.272, 18563.307, 1.5, 
  424.688, 5.81, 30.1, 44.4, "", 7.454, 75.05, 0.816}, 
 {"BGR", "Europe", "Bulgaria", "2020-04-05", 531., 28., 26.429, 20., 3., 
  1.714, 76.42, 4.03, 3.804, 2.878, 0.432, 0.247, 1.05, "", "", "", "", "", 
  "", "", "", "", "", "", "", "", "", "", "", "", "", "", "", "", "", "", "", 
  "", "", 71.3, 6.948445*^6, 65.18, 44.7, 20.801, 13.272, 18563.307, 1.5, 
  424.688, 5.81, 30.1, 44.4, "", 7.454, 75.05, 0.816}, 
 {"BGR", "Europe", "Bulgaria", "2020-04-06", 549., 18., 27.143, 22., 2., 2., 
  79.01, 2.591, 3.906, 3.166, 0.288, 0.288, 1.04, 26., 3.742, 210., 30.223, 
  "", "", "", "", "", "", "", "", "", "", "", "", "", "", "", "", "", "", "", 
  "", "", "", 71.3, 6.948445*^6, 65.18, 44.7, 20.801, 13.272, 18563.307, 1.5, 
  424.688, 5.81, 30.1, 44.4, "", 7.454, 75.05, 0.816}, 
 {"BGR", "Europe", "Bulgaria", "2020-04-07", 577., 28., 25.429, 23., 1., 
  2.143, 83.04, 4.03, 3.66, 3.31, 0.144, 0.308, 1.01, 26., 3.742, 213., 
  30.654, "", "", "", "", "", "", "", "", "", "", "", "", "", "", "", "", "", 
  "", "", "", "", "", 71.3, 6.948445*^6, 65.18, 44.7, 20.801, 13.272, 
  18563.307, 1.5, 424.688, 5.81, 30.1, 44.4, "", 7.454, 75.05, 0.816}, 
 {"BGR", "Europe", "Bulgaria", "2020-04-08", 593., 16., 24.429, 24., 1., 2., 
  85.343, 2.303, 3.516, 3.454, 0.144, 0.288, 0.99, 27., 3.886, 233., 33.533, 
  "", "", "", "", "", "", "", "", "", "", "", "", "", "", "", "", "", "", "", 
  "", "", "", 71.3, 6.948445*^6, 65.18, 44.7, 20.801, 13.272, 18563.307, 1.5, 
  424.688, 5.81, 30.1, 44.4, "", 7.454, 75.05, 0.816}, 
 {"BGR", "Europe", "Bulgaria", "2020-04-09", 618., 25., 23., 24., 0., 2., 
  88.941, 3.598, 3.31, 3.454, 0., 0.288, 0.99, 32., 4.605, 233., 33.533, "", 
  "", "", "", "", "", "", "", "", "", "", "", "", "", "", "", "", "", "", "", 
  "", "", 71.3, 6.948445*^6, 65.18, 44.7, 20.801, 13.272, 18563.307, 1.5, 
  424.688, 5.81, 30.1, 44.4, "", 7.454, 75.05, 0.816}, 
 {"BGR", "Europe", "Bulgaria", "2020-04-10", 635., 17., 21.429, 25., 1., 
  1.571, 91.387, 2.447, 3.084, 3.598, 0.144, 0.226, 1., 33., 4.749, 231., 
  33.245, "", "", "", "", "", "", "", "", "", "", "", "", "", "", "", "", "", 
  "", "", "", "", "", 71.3, 6.948445*^6, 65.18, 44.7, 20.801, 13.272, 
  18563.307, 1.5, 424.688, 5.81, 30.1, 44.4, "", 7.454, 75.05, 0.816}, 
 {"BGR", "Europe", "Bulgaria", "2020-04-11", 661., 26., 22.571, 28., 3., 
  1.571, 95.129, 3.742, 3.248, 4.03, 0.432, 0.226, 1.05, 35., 5.037, 231., 
  33.245, "", "", "", "", "", 18502., 2.663, "", "", "", "", "", 
  "tests performed", "", "", "", "", "", "", "", "", "", 71.3, 6.948445*^6, 
  65.18, 44.7, 20.801, 13.272, 18563.307, 1.5, 424.688, 5.81, 30.1, 44.4, "", 
  7.454, 75.05, 0.816}, {"BGR", "Europe", "Bulgaria", "2020-04-12", 675., 
  14., 20.571, 29., 1., 1.286, 97.144, 2.015, 2.961, 4.174, 0.144, 0.185, 
  1.09, 36., 5.181, 230., 33.101, "", "", "", "", "", "", "", "", "", "", "", 
  "", "tests performed", "", "", "", "", "", "", "", "", "", 71.3, 
  6.948445*^6, 65.18, 44.7, 20.801, 13.272, 18563.307, 1.5, 424.688, 5.81, 
  30.1, 44.4, "", 7.454, 75.05, 0.816}, {"BGR", "Europe", "Bulgaria", 
  "2020-04-13", 685., 10., 19.429, 32., 3., 1.429, 98.583, 1.439, 2.796, 
  4.605, 0.432, 0.206, 1.14, 36., 5.181, 230., 33.101, "", "", "", "", "", 
  "", "", "", "", "", "", "", "tests performed", "", "", "", "", "", "", "", 
  "", "", 71.3, 6.948445*^6, 65.18, 44.7, 20.801, 13.272, 18563.307, 1.5, 
  424.688, 5.81, 30.1, 44.4, "", 7.454, 75.05, 0.816}, 
 {"BGR", "Europe", "Bulgaria", "2020-04-14", 713., 28., 19.429, 35., 3., 
  1.714, 102.613, 4.03, 2.796, 5.037, 0.432, 0.247, 1.2, 29., 4.174, 209., 
  30.079, "", "", "", "", "", "", "", "", "", "", "", "", "tests performed", 
  "", "", "", "", "", "", "", "", "", 71.3, 6.948445*^6, 65.18, 44.7, 20.801, 
  13.272, 18563.307, 1.5, 424.688, 5.81, 30.1, 44.4, "", 7.454, 75.05, 
  0.816}, {"BGR", "Europe", "Bulgaria", "2020-04-15", 747., 34., 22., 36., 
  1., 1.714, 107.506, 4.893, 3.166, 5.181, 0.144, 0.247, 1.27, 31., 4.461, 
  218., 31.374, "", "", "", "", "", "", "", "", "", "", "", "", 
  "tests performed", "", "", "", "", "", "", "", "", "", 73.15, 6.948445*^6, 
  65.18, 44.7, 20.801, 13.272, 18563.307, 1.5, 424.688, 5.81, 30.1, 44.4, "", 
  7.454, 75.05, 0.816}, {"BGR", "Europe", "Bulgaria", "2020-04-16", 800., 
  53., 26., 38., 2., 2., 115.134, 7.628, 3.742, 5.469, 0.288, 0.288, 1.31, 
  37., 5.325, 227., 32.669, "", "", "", "", "", "", "", "", "", "", "", "", 
  "tests performed", "", "", "", "", "", "", "", "", "", 73.15, 6.948445*^6, 
  65.18, 44.7, 20.801, 13.272, 18563.307, 1.5, 424.688, 5.81, 30.1, 44.4, "", 
  7.454, 75.05, 0.816}, {"BGR", "Europe", "Bulgaria", "2020-04-17", 846., 
  46., 30.143, 41., 3., 2.286, 121.754, 6.62, 4.338, 5.901, 0.432, 0.329, 
  1.32, 44., 6.332, 244., 35.116, "", "", "", "", "", "", "", "", "", "", "", 
  "", "tests performed", "", "", "", "", "", "", "", "", "", 73.15, 
  6.948445*^6, 65.18, 44.7, 20.801, 13.272, 18563.307, 1.5, 424.688, 5.81, 
  30.1, 44.4, "", 7.454, 75.05, 0.816}, {"BGR", "Europe", "Bulgaria", 
  "2020-04-18", 878., 32., 31., 41., 0., 1.857, 126.359, 4.605, 4.461, 5.901, 
  0., 0.267, 1.32, 44., 6.332, 246., 35.404, "", "", "", "", "", "", "", "", 
  989., 0.142, 0.031, 31.9, "tests performed", "", "", "", "", "", "", "", 
  "", "", 73.15, 6.948445*^6, 65.18, 44.7, 20.801, 13.272, 18563.307, 1.5, 
  424.688, 5.81, 30.1, 44.4, "", 7.454, 75.05, 0.816}, 
 {"BGR", "Europe", "Bulgaria", "2020-04-19", 894., 16., 31.286, 42., 1., 
  1.857, 128.662, 2.303, 4.503, 6.045, 0.144, 0.267, 1.33, 36., 5.181, 259., 
  37.275, "", "", "", "", "", 26417., 3.802, "", 989., 0.142, 0.032, 31.6, 
  "tests performed", "", "", "", "", "", "", "", "", "", 73.15, 6.948445*^6, 
  65.18, 44.7, 20.801, 13.272, 18563.307, 1.5, 424.688, 5.81, 30.1, 44.4, "", 
  7.454, 75.05, 0.816}, {"BGR", "Europe", "Bulgaria", "2020-04-20", 929., 
  35., 34.857, 43., 1., 1.571, 133.699, 5.037, 5.017, 6.188, 0.144, 0.226, 
  1.37, 36., 5.181, 268., 38.57, "", "", "", "", "", "", "", "", 876., 0.126, 
  0.04, 25.1, "tests performed", "", "", "", "", "", "", "", "", "", 73.15, 
  6.948445*^6, 65.18, 44.7, 20.801, 13.272, 18563.307, 1.5, 424.688, 5.81, 
  30.1, 44.4, "", 7.454, 75.05, 0.816}, {"BGR", "Europe", "Bulgaria", 
  "2020-04-21", 975., 46., 37.429, 45., 2., 1.429, 140.319, 6.62, 5.387, 
  6.476, 0.288, 0.206, 1.4, 34., 4.893, 268., 38.57, "", "", "", "", "", "", 
  "", "", 762., 0.11, 0.049, 20.4, "tests performed", "", "", "", "", "", "", 
  "", "", "", 73.15, 6.948445*^6, 65.18, 44.7, 20.801, 13.272, 18563.307, 
  1.5, 424.688, 5.81, 30.1, 44.4, "", 7.454, 75.05, 0.816}, 
 {"BGR", "Europe", "Bulgaria", "2020-04-22", 1024., 49., 39.571, 49., 4., 
  1.857, 147.371, 7.052, 5.695, 7.052, 0.576, 0.267, 1.42, 40., 5.757, 281., 
  40.441, "", "", "", "", "", 27000., 3.886, "", 649., 0.093, 0.061, 16.4, 
  "tests performed", "", "", "", "", "", "", "", "", "", 73.15, 6.948445*^6, 
  65.18, 44.7, 20.801, 13.272, 18563.307, 1.5, 424.688, 5.81, 30.1, 44.4, "", 
  7.454, 75.05, 0.816}, {"BGR", "Europe", "Bulgaria", "2020-04-23", 1097., 
  73., 42.429, 52., 3., 2., 157.877, 10.506, 6.106, 7.484, 0.432, 0.288, 
  1.44, 37., 5.325, 270., 38.858, "", "", "", "", "", "", "", "", 879., 
  0.127, 0.048, 20.7, "tests performed", "", "", "", "", "", "", "", "", "", 
  73.15, 6.948445*^6, 65.18, 44.7, 20.801, 13.272, 18563.307, 1.5, 424.688, 
  5.81, 30.1, 44.4, "", 7.454, 75.05, 0.816}, {"BGR", "Europe", "Bulgaria", 
  "2020-04-24", 1234., 137., 55.429, 54., 2., 1.857, 177.594, 19.717, 7.977, 
  7.772, 0.288, 0.267, 1.43, 41., 5.901, 282., 40.585, "", "", "", "", "", 
  "", "", "", 1109., 0.16, 0.05, 20., "tests performed", "", "", "", "", "", 
  "", "", "", "", 73.15, 6.948445*^6, 65.18, 44.7, 20.801, 13.272, 18563.307, 
  1.5, 424.688, 5.81, 30.1, 44.4, "", 7.454, 75.05, 0.816}, 
 {"BGR", "Europe", "Bulgaria", "2020-04-25", 1247., 13., 52.714, 55., 1., 2., 
  179.465, 1.871, 7.586, 7.915, 0.144, 0.288, 1.34, 41., 5.901, 292., 42.024, 
  "", "", "", "", "", "", "", "", 1339., 0.193, 0.039, 25.4, 
  "tests performed", "", "", "", "", "", "", "", "", "", 73.15, 6.948445*^6, 
  65.18, 44.7, 20.801, 13.272, 18563.307, 1.5, 424.688, 5.81, 30.1, 44.4, "", 
  7.454, 75.05, 0.816}, {"BGR", "Europe", "Bulgaria", "2020-04-26", 1300., 
  53., 58., 56., 1., 2., 187.092, 7.628, 8.347, 8.059, 0.144, 0.288, 1.28, 
  37., 5.325, 292., 42.024, "", "", "", "", "", "", "", "", 1570., 0.226, 
  0.037, 27.1, "tests performed", "", "", "", "", "", "", "", "", "", 73.15, 
  6.948445*^6, 65.18, 44.7, 20.801, 13.272, 18563.307, 1.5, 424.688, 5.81, 
  30.1, 44.4, "", 7.454, 75.05, 0.816}, {"BGR", "Europe", "Bulgaria", 
  "2020-04-27", 1363., 63., 62., 58., 2., 2.143, 196.159, 9.067, 8.923, 
  8.347, 0.288, 0.308, 1.22, 41., 5.901, 301., 43.319, "", "", "", "", "", 
  "", "", "", 1913., 0.275, 0.032, 30.9, "tests performed", "", "", "", "", 
  "", "", "", "", "", 73.15, 6.948445*^6, 65.18, 44.7, 20.801, 13.272, 
  18563.307, 1.5, 424.688, 5.81, 30.1, 44.4, "", 7.454, 75.05, 0.816}, 
 {"BGR", "Europe", "Bulgaria", "2020-04-28", 1399., 36., 60.571, 58., 0., 
  1.857, 201.34, 5.181, 8.717, 8.347, 0., 0.267, 1.14, 39., 5.613, 301., 
  43.319, "", "", "", "", "", "", "", "", 2257., 0.325, 0.027, 37.3, 
  "tests performed", "", "", "", "", "", "", "", "", "", 73.15, 6.948445*^6, 
  65.18, 44.7, 20.801, 13.272, 18563.307, 1.5, 424.688, 5.81, 30.1, 44.4, "", 
  7.454, 75.05, 0.816}, {"BGR", "Europe", "Bulgaria", "2020-04-29", 1447., 
  48., 60.429, 64., 6., 2.143, 208.248, 6.908, 8.697, 9.211, 0.864, 0.308, 
  1.09, 39., 5.613, 287., 41.304, "", "", "", "", "", 45208., 6.506, "", 
  2601., 0.374, 0.023, 43., "tests performed", "", "", "", "", "", "", "", 
  "", "", 73.15, 6.948445*^6, 65.18, 44.7, 20.801, 13.272, 18563.307, 1.5, 
  424.688, 5.81, 30.1, 44.4, "", 7.454, 75.05, 0.816}, 
 {"BGR", "Europe", "Bulgaria", "2020-04-30", 1506., 59., 58.429, 66., 2., 2., 
  216.739, 8.491, 8.409, 9.499, 0.288, 0.288, 1.05, 40., 5.757, 317., 45.622, 
  "", "", "", "", "", "", "", "", 2323., 0.334, 0.025, 39.8, 
  "tests performed", "", "", "", "", "", "", "", "", "", 73.15, 6.948445*^6, 
  65.18, 44.7, 20.801, 13.272, 18563.307, 1.5, 424.688, 5.81, 30.1, 44.4, "", 
  7.454, 75.05, 0.816}, {"BGR", "Europe", "Bulgaria", "2020-05-01", 1555., 
  49., 45.857, 68., 2., 2., 223.791, 7.052, 6.6, 9.786, 0.288, 0.288, 1.02, 
  43., 6.188, 317., 45.622, "", "", "", "", "", 46510., 6.694, "", 2044., 
  0.294, 0.022, 44.6, "tests performed", "", "", "", "", "", "", "", "", "", 
  73.15, 6.948445*^6, 65.18, 44.7, 20.801, 13.272, 18563.307, 1.5, 424.688, 
  5.81, 30.1, 44.4, "", 7.454, 75.05, 0.816}, {"BGR", "Europe", "Bulgaria", 
  "2020-05-02", 1594., 39., 49.571, 72., 4., 2.429, 229.404, 5.613, 7.134, 
  10.362, 0.576, 0.35, 1.01, 43., 6.188, 321., 46.197, "", "", "", "", 1126., 
  47636., 6.856, 0.162, 1833., 0.264, 0.027, 37., "tests performed", "", "", 
  "", "", "", "", "", "", "", 73.15, 6.948445*^6, 65.18, 44.7, 20.801, 
  13.272, 18563.307, 1.5, 424.688, 5.81, 30.1, 44.4, "", 7.454, 75.05, 
  0.816}, {"BGR", "Europe", "Bulgaria", "2020-05-03", 1618., 24., 45.429, 
  73., 1., 2.429, 232.858, 3.454, 6.538, 10.506, 0.144, 0.35, 1., 40., 5.757, 
  321., 46.197, "", "", "", "", 982., 48618., 6.997, 0.141, 1602., 0.231, 
  0.028, 35.3, "tests performed", "", "", "", "", "", "", "", "", "", 73.15, 
  6.948445*^6, 65.18, 44.7, 20.801, 13.272, 18563.307, 1.5, 424.688, 5.81, 
  30.1, 44.4, "", 7.454, 75.05, 0.816}, {"BGR", "Europe", "Bulgaria", 
  "2020-05-04", 1652., 34., 41.286, 78., 5., 2.857, 237.751, 4.893, 5.942, 
  11.226, 0.72, 0.411, 1.01, 40., 5.757, 321., 46.197, "", "", "", "", 527., 
  49145., 7.073, 0.076, 1306., 0.188, 0.032, 31.6, "tests performed", "", "", 
  "", "", "", "", "", "", "", 73.15, 6.948445*^6, 65.18, 44.7, 20.801, 
  13.272, 18563.307, 1.5, 424.688, 5.81, 30.1, 44.4, "", 7.454, 75.05, 
  0.816}, {"BGR", "Europe", "Bulgaria", "2020-05-05", 1704., 52., 43.571, 
  80., 2., 3.143, 245.235, 7.484, 6.271, 11.513, 0.288, 0.452, 1.02, 37., 
  5.325, 316., 45.478, "", "", "", "", 1158., 50303., 7.239, 0.167, 1099., 
  0.158, 0.04, 25.2, "tests performed", "", "", "", "", "", "", "", "", "", 
  73.15, 6.948445*^6, 65.18, 44.7, 20.801, 13.272, 18563.307, 1.5, 424.688, 
  5.81, 30.1, 44.4, "", 7.454, 75.05, 0.816}, {"BGR", "Europe", "Bulgaria", 
  "2020-05-06", 1778., 74., 47.286, 84., 4., 2.857, 255.885, 10.65, 6.805, 
  12.089, 0.576, 0.411, 1.01, 39., 5.613, 316., 45.478, "", "", "", "", 
  1465., 51768., 7.45, 0.211, 937., 0.135, 0.05, 19.8, "tests performed", "", 
  "", "", "", "", "", "", "", "", 62.04, 6.948445*^6, 65.18, 44.7, 20.801, 
  13.272, 18563.307, 1.5, 424.688, 5.81, 30.1, 44.4, "", 7.454, 75.05, 
  0.816}, {"BGR", "Europe", "Bulgaria", "2020-05-07", 1829., 51., 46.143, 
  84., 0., 2.571, 263.224, 7.34, 6.641, 12.089, 0., 0.37, 0.98, 38., 5.469, 
  353., 50.803, "", "", "", "", 1163., 52931., 7.618, 0.167, 1010., 0.145, 
  0.046, 21.9, "tests performed", "", "", "", "", "", "", "", "", "", 62.04, 
  6.948445*^6, 65.18, 44.7, 20.801, 13.272, 18563.307, 1.5, 424.688, 5.81, 
  30.1, 44.4, "", 7.454, 75.05, 0.816}, {"BGR", "Europe", "Bulgaria", 
  "2020-05-08", 1872., 43., 45.286, 86., 2., 2.571, 269.413, 6.188, 6.517, 
  12.377, 0.288, 0.37, 0.95, 43., 6.188, 355., 51.091, "", "", "", "", 1397., 
  54328., 7.819, 0.201, 1117., 0.161, 0.041, 24.7, "tests performed", "", "", 
```
