## Supplementary material for "Modeling the waves of Covid-19": forecasting program for later stages: world-6-7.txt (part 6 of 37)

```
  "", "", "", "", "", "", "", 60.19, 6.948445*^6, 65.18, 44.7, 20.801, 
  13.272, 18563.307, 1.5, 424.688, 5.81, 30.1, 44.4, "", 7.454, 75.05, 
  0.816}, {"BGR", "Europe", "Bulgaria", "2020-05-09", 1921., 49., 46.714, 
  90., 4., 2.571, 276.465, 7.052, 6.723, 12.953, 0.576, 0.37, 0.95, 49., 
  7.052, 380., 54.688, "", "", "", "", 1777., 56105., 8.074, 0.256, 1210., 
  0.174, 0.039, 25.9, "tests performed", "", "", "", "", "", "", "", "", "", 
  60.19, 6.948445*^6, 65.18, 44.7, 20.801, 13.272, 18563.307, 1.5, 424.688, 
  5.81, 30.1, 44.4, "", 7.454, 75.05, 0.816}, {"BGR", "Europe", "Bulgaria", 
  "2020-05-10", 1965., 44., 49.571, 91., 1., 2.571, 282.797, 6.332, 7.134, 
  13.096, 0.144, 0.37, 0.93, 56., 8.059, 389., 55.984, "", "", "", "", 1126., 
  57231., 8.237, 0.162, 1230., 0.177, 0.04, 24.8, "tests performed", "", "", 
  "", "", "", "", "", "", "", 60.19, 6.948445*^6, 65.18, 44.7, 20.801, 
  13.272, 18563.307, 1.5, 424.688, 5.81, 30.1, 44.4, "", 7.454, 75.05, 
  0.816}, {"BGR", "Europe", "Bulgaria", "2020-05-11", 1990., 25., 48.286, 
  93., 2., 2.143, 286.395, 3.598, 6.949, 13.384, 0.288, 0.308, 0.9, 58., 
  8.347, 385., 55.408, "", "", "", "", 403., 57634., 8.295, 0.058, 1213., 
  0.175, 0.04, 25.1, "tests performed", "", "", "", "", "", "", "", "", "", 
  60.19, 6.948445*^6, 65.18, 44.7, 20.801, 13.272, 18563.307, 1.5, 424.688, 
  5.81, 30.1, 44.4, "", 7.454, 75.05, 0.816}, {"BGR", "Europe", "Bulgaria", 
  "2020-05-12", 2023., 33., 45.571, 95., 2., 2.143, 291.144, 4.749, 6.559, 
  13.672, 0.288, 0.308, 0.88, 50., 7.196, 368., 52.961, "", "", "", "", 
  1079., 58713., 8.45, 0.155, 1201., 0.173, 0.038, 26.4, "tests performed", 
  "", "", "", "", "", "", "", "", "", 60.19, 6.948445*^6, 65.18, 44.7, 
  20.801, 13.272, 18563.307, 1.5, 424.688, 5.81, 30.1, 44.4, "", 7.454, 
  75.05, 0.816}, {"BGR", "Europe", "Bulgaria", "2020-05-13", 2069., 46., 
  41.571, 96., 1., 1.714, 297.764, 6.62, 5.983, 13.816, 0.144, 0.247, 0.86, 
  51., 7.34, 365., 52.53, "", "", "", "", 1387., 60100., 8.649, 0.2, 1190., 
  0.171, 0.035, 28.6, "tests performed", "", "", "", "", "", "", "", "", "", 
  60.19, 6.948445*^6, 65.18, 44.7, 20.801, 13.272, 18563.307, 1.5, 424.688, 
  5.81, 30.1, 44.4, "", 7.454, 75.05, 0.816}, {"BGR", "Europe", "Bulgaria", 
  "2020-05-14", 2100., 31., 38.714, 99., 3., 2.143, 302.226, 4.461, 5.572, 
  14.248, 0.432, 0.308, 0.84, 51., 7.34, 365., 52.53, "", "", "", "", 1611., 
  61711., 8.881, 0.232, 1254., 0.18, 0.031, 32.4, "tests performed", "", "", 
  "", "", "", "", "", "", "", 62.96, 6.948445*^6, 65.18, 44.7, 20.801, 
  13.272, 18563.307, 1.5, 424.688, 5.81, 30.1, 44.4, "", 7.454, 75.05, 
  0.816}, {"BGR", "Europe", "Bulgaria", "2020-05-15", 2138., 38., 38., 102., 
  3., 2.286, 307.695, 5.469, 5.469, 14.68, 0.432, 0.329, 0.84, 49., 7.052, 
  321., 46.197, "", "", "", "", 1608., 63319., 9.113, 0.231, 1284., 0.185, 
  0.03, 33.8, "tests performed", "", "", "", "", "", "", "", "", "", 62.96, 
  6.948445*^6, 65.18, 44.7, 20.801, 13.272, 18563.307, 1.5, 424.688, 5.81, 
  30.1, 44.4, "", 7.454, 75.05, 0.816}, {"BGR", "Europe", "Bulgaria", 
  "2020-05-16", 2175., 37., 36.286, 105., 3., 2.143, 313.02, 5.325, 5.222, 
  15.111, 0.432, 0.308, 0.85, 45., 6.476, 322., 46.341, "", "", "", "", 
  1161., 64480., 9.28, 0.167, 1196., 0.172, 0.03, 33., "tests performed", "", 
  "", "", "", "", "", "", "", "", 62.96, 6.948445*^6, 65.18, 44.7, 20.801, 
  13.272, 18563.307, 1.5, 424.688, 5.81, 30.1, 44.4, "", 7.454, 75.05, 
  0.816}, {"BGR", "Europe", "Bulgaria", "2020-05-17", 2211., 36., 35.143, 
  108., 3., 2.429, 318.201, 5.181, 5.058, 15.543, 0.432, 0.35, 0.85, 46., 
  6.62, 323., 46.485, "", "", "", "", 1094., 65574., 9.437, 0.157, 1192., 
  0.172, 0.029, 33.9, "tests performed", "", "", "", "", "", "", "", "", "", 
  62.96, 6.948445*^6, 65.18, 44.7, 20.801, 13.272, 18563.307, 1.5, 424.688, 
  5.81, 30.1, 44.4, "", 7.454, 75.05, 0.816}, {"BGR", "Europe", "Bulgaria", 
  "2020-05-18", 2235., 24., 35., 110., 2., 2.429, 321.655, 3.454, 5.037, 
  15.831, 0.288, 0.35, 0.84, 43., 6.188, 329., 47.349, "", "", "", "", 362., 
  65936., 9.489, 0.052, 1186., 0.171, 0.03, 33.9, "tests performed", "", "", 
  "", "", "", "", "", "", "", 62.96, 6.948445*^6, 65.18, 44.7, 20.801, 
  13.272, 18563.307, 1.5, 424.688, 5.81, 30.1, 44.4, "", 7.454, 75.05, 
  0.816}, {"BGR", "Europe", "Bulgaria", "2020-05-19", 2259., 24., 33.714, 
  112., 2., 2.429, 325.109, 3.454, 4.852, 16.119, 0.288, 0.35, 0.82, 36., 
  5.181, 299., 43.031, "", "", "", "", 874., 66810., 9.615, 0.126, 1157., 
  0.167, 0.029, 34.3, "tests performed", "", "", "", "", "", "", "", "", "", 
  62.96, 6.948445*^6, 65.18, 44.7, 20.801, 13.272, 18563.307, 1.5, 424.688, 
  5.81, 30.1, 44.4, "", 7.454, 75.05, 0.816}, {"BGR", "Europe", "Bulgaria", 
  "2020-05-20", 2292., 33., 31.857, 116., 4., 2.857, 329.858, 4.749, 4.585, 
  16.694, 0.576, 0.411, 0.82, 33., 4.749, 285., 41.016, "", "", "", "", 
  1433., 68243., 9.821, 0.206, 1163., 0.167, 0.027, 36.5, "tests performed", 
  "", "", "", "", "", "", "", "", "", 62.96, 6.948445*^6, 65.18, 44.7, 
  20.801, 13.272, 18563.307, 1.5, 424.688, 5.81, 30.1, 44.4, "", 7.454, 
  75.05, 0.816}, {"BGR", "Europe", "Bulgaria", "2020-05-21", 2331., 39., 33., 
  120., 4., 3., 335.471, 5.613, 4.749, 17.27, 0.576, 0.432, 0.82, 31., 4.461, 
  287., 41.304, "", "", "", "", "", "", "", "", 1173., 0.169, 0.028, 35.5, 
  "tests performed", "", "", "", "", "", "", "", "", "", 59.26, 6.948445*^6, 
  65.18, 44.7, 20.801, 13.272, 18563.307, 1.5, 424.688, 5.81, 30.1, 44.4, "", 
  7.454, 75.05, 0.816}, {"BGR", "Europe", "Bulgaria", "2020-05-22", 2372., 
  41., 33.429, 125., 5., 3.286, 341.371, 5.901, 4.811, 17.99, 0.72, 0.473, 
  0.81, 29., 4.174, 258., 37.131, "", "", "", "", "", 71605., 10.305, "", 
  1184., 0.17, 0.028, 35.4, "tests performed", "", "", "", "", "", "", "", 
  "", "", 56.48, 6.948445*^6, 65.18, 44.7, 20.801, 13.272, 18563.307, 1.5, 
  424.688, 5.81, 30.1, 44.4, "", 7.454, 75.05, 0.816}, 
 {"BGR", "Europe", "Bulgaria", "2020-05-23", 2408., 36., 33.286, 126., 1., 
  3., 346.552, 5.181, 4.79, 18.134, 0.144, 0.432, 0.79, 29., 4.174, 258., 
  37.131, "", "", "", "", 1605., 73210., 10.536, 0.231, 1247., 0.179, 0.027, 
  37.5, "tests performed", "", "", "", "", "", "", "", "", "", 56.48, 
  6.948445*^6, 65.18, 44.7, 20.801, 13.272, 18563.307, 1.5, 424.688, 5.81, 
  30.1, 44.4, "", 7.454, 75.05, 0.816}, {"BGR", "Europe", "Bulgaria", 
  "2020-05-24", 2427., 19., 30.857, 130., 4., 3.143, 349.287, 2.734, 4.441, 
  18.709, 0.576, 0.452, 0.76, 22., 3.166, 234., 33.677, "", "", "", "", 886., 
  74096., 10.664, 0.128, 1217., 0.175, 0.025, 39.4, "tests performed", "", 
  "", "", "", "", "", "", "", "", 56.48, 6.948445*^6, 65.18, 44.7, 20.801, 
  13.272, 18563.307, 1.5, 424.688, 5.81, 30.1, 44.4, "", 7.454, 75.05, 
  0.816}, {"BGR", "Europe", "Bulgaria", "2020-05-25", 2433., 6., 28.286, 
  130., 0., 2.857, 350.15, 0.864, 4.071, 18.709, 0., 0.411, 0.73, 20., 2.878, 
  235., 33.821, "", "", "", "", 443., 74539., 10.727, 0.064, 1229., 0.177, 
  0.023, 43.4, "tests performed", "", "", "", "", "", "", "", "", "", 56.48, 
  6.948445*^6, 65.18, 44.7, 20.801, 13.272, 18563.307, 1.5, 424.688, 5.81, 
  30.1, 44.4, "", 7.454, 75.05, 0.816}, {"BGR", "Europe", "Bulgaria", 
  "2020-05-26", 2443., 10., 26.286, 130., 0., 2.571, 351.589, 1.439, 3.783, 
  18.709, 0., 0.37, 0.71, 21., 3.022, 229., 32.957, "", "", "", "", 295., 
  74834., 10.77, 0.042, 1146., 0.165, 0.023, 43.6, "tests performed", "", "", 
  "", "", "", "", "", "", "", 56.48, 6.948445*^6, 65.18, 44.7, 20.801, 
  13.272, 18563.307, 1.5, 424.688, 5.81, 30.1, 44.4, "", 7.454, 75.05, 
  0.816}, {"BGR", "Europe", "Bulgaria", "2020-05-27", 2460., 17., 24., 133., 
  3., 2.429, 354.036, 2.447, 3.454, 19.141, 0.432, 0.35, 0.71, 22., 3.166, 
  229., 32.957, "", "", "", "", 1557., 76391., 10.994, 0.224, 1164., 0.168, 
  0.021, 48.5, "tests performed", "", "", "", "", "", "", "", "", "", 56.48, 
  6.948445*^6, 65.18, 44.7, 20.801, 13.272, 18563.307, 1.5, 424.688, 5.81, 
  30.1, 44.4, "", 7.454, 75.05, 0.816}, {"BGR", "Europe", "Bulgaria", 
  "2020-05-28", 2477., 17., 20.857, 134., 1., 2., 356.483, 2.447, 3.002, 
  19.285, 0.144, 0.288, 0.74, 20., 2.878, 198., 28.496, "", "", "", "", 
  1273., 77664., 11.177, 0.183, 1106., 0.159, 0.019, 53., "tests performed", 
  "", "", "", "", "", "", "", "", "", 56.48, 6.948445*^6, 65.18, 44.7, 
  20.801, 13.272, 18563.307, 1.5, 424.688, 5.81, 30.1, 44.4, "", 7.454, 
  75.05, 0.816}, {"BGR", "Europe", "Bulgaria", "2020-05-29", 2485., 8., 
  16.143, 136., 2., 1.571, 357.634, 1.151, 2.323, 19.573, 0.288, 0.226, 0.78, 
  20., 2.878, 191., 27.488, "", "", "", "", 1725., 79389., 11.425, 0.248, 
  1112., 0.16, 0.015, 68.9, "tests performed", "", "", "", "", "", "", "", 
  "", "", 56.48, 6.948445*^6, 65.18, 44.7, 20.801, 13.272, 18563.307, 1.5, 
  424.688, 5.81, 30.1, 44.4, "", 7.454, 75.05, 0.816}, 
 {"BGR", "Europe", "Bulgaria", "2020-05-30", 2499., 14., 13., 139., 3., 
  1.857, 359.649, 2.015, 1.871, 20.004, 0.432, 0.267, 0.85, 18., 2.591, 165., 
  23.746, "", "", "", "", 1353., 80742., 11.62, 0.195, 1076., 0.155, 0.012, 
  82.8, "tests performed", "", "", "", "", "", "", "", "", "", 50.93, 
  6.948445*^6, 65.18, 44.7, 20.801, 13.272, 18563.307, 1.5, 424.688, 5.81, 
  30.1, 44.4, "", 7.454, 75.05, 0.816}, {"BGR", "Europe", "Bulgaria", 
  "2020-05-31", 2513., 14., 12.286, 140., 1., 1.429, 361.664, 2.015, 1.768, 
  20.148, 0.144, 0.206, 0.95, 17., 2.447, 161., 23.171, "", "", "", "", 606., 
  81348., 11.707, 0.087, 1036., 0.149, 0.012, 84.3, "tests performed", "", 
  "", "", "", "", "", "", "", "", 44.44, 6.948445*^6, 65.18, 44.7, 20.801, 
  13.272, 18563.307, 1.5, 424.688, 5.81, 30.1, 44.4, "", 7.454, 75.05, 
  0.816}, {"BGR", "Europe", "Bulgaria", "2020-06-01", 2519., 6., 12.286, 
  140., 0., 1.429, 362.527, 0.864, 1.768, 20.148, 0., 0.206, 1.03, 16., 
  2.303, 153., 22.019, "", "", "", "", 346., 81694., 11.757, 0.05, 1022., 
  0.147, 0.012, 83.2, "tests performed", "", "", "", "", "", "", "", "", "", 
  44.44, 6.948445*^6, 65.18, 44.7, 20.801, 13.272, 18563.307, 1.5, 424.688, 
  5.81, 30.1, 44.4, "", 7.454, 75.05, 0.816}, {"BGR", "Europe", "Bulgaria", 
  "2020-06-02", 2538., 19., 13.571, 144., 4., 2., 365.262, 2.734, 1.953, 
  20.724, 0.576, 0.288, 1.14, 20., 2.878, 141., 20.292, "", "", "", "", 
  1220., 82914., 11.933, 0.176, 1154., 0.166, 0.012, 85., "tests performed", 
  "", "", "", "", "", "", "", "", "", 44.44, 6.948445*^6, 65.18, 44.7, 
  20.801, 13.272, 18563.307, 1.5, 424.688, 5.81, 30.1, 44.4, "", 7.454, 
  75.05, 0.816}, {"BGR", "Europe", "Bulgaria", "2020-06-03", 2560., 22., 
  14.286, 146., 2., 1.857, 368.428, 3.166, 2.056, 21.012, 0.288, 0.267, 1.27, 
  9., 1.295, 132., 18.997, "", "", "", "", 1347., 84261., 12.127, 0.194, 
  1124., 0.162, 0.013, 78.7, "tests performed", "", "", "", "", "", "", "", 
  "", "", 44.44, 6.948445*^6, 65.18, 44.7, 20.801, 13.272, 18563.307, 1.5, 
  424.688, 5.81, 30.1, 44.4, "", 7.454, 75.05, 0.816}, 
 {"BGR", "Europe", "Bulgaria", "2020-06-04", 2585., 25., 15.429, 147., 1., 
  1.857, 372.026, 3.598, 2.22, 21.156, 0.144, 0.267, 1.41, 8., 1.151, 141., 
  20.292, "", "", "", "", 1569., 85830., 12.352, 0.226, 1167., 0.168, 0.013, 
  75.6, "tests performed", "", "", "", "", "", "", "", "", "", 44.44, 
  6.948445*^6, 65.18, 44.7, 20.801, 13.272, 18563.307, 1.5, 424.688, 5.81, 
  30.1, 44.4, "", 7.454, 75.05, 0.816}, {"BGR", "Europe", "Bulgaria", 
  "2020-06-05", 2627., 42., 20.286, 159., 12., 3.286, 378.07, 6.045, 2.919, 
  22.883, 1.727, 0.473, 1.56, 8., 1.151, 149., 21.444, "", "", "", "", 2060., 
  87890., 12.649, 0.296, 1214., 0.175, 0.017, 59.8, "tests performed", "", 
  "", "", "", "", "", "", "", "", 44.44, 6.948445*^6, 65.18, 44.7, 20.801, 
  13.272, 18563.307, 1.5, 424.688, 5.81, 30.1, 44.4, "", 7.454, 75.05, 
  0.816}, {"BGR", "Europe", "Bulgaria", "2020-06-06", 2711., 84., 30.286, 
  160., 1., 3., 390.159, 12.089, 4.359, 23.027, 0.144, 0.432, 1.69, 12., 
  1.727, 147., 21.156, "", "", "", "", 1196., 89086., 12.821, 0.172, 1192., 
  0.172, 0.025, 39.4, "tests performed", "", "", "", "", "", "", "", "", "", 
  44.44, 6.948445*^6, 65.18, 44.7, 20.801, 13.272, 18563.307, 1.5, 424.688, 
  5.81, 30.1, 44.4, "", 7.454, 75.05, 0.816}, {"BGR", "Europe", "Bulgaria", 
  "2020-06-07", 2727., 16., 30.571, 160., 0., 2.857, 392.462, 2.303, 4.4, 
  23.027, 0., 0.411, 1.71, 12., 1.727, 155., 22.307, "", "", "", "", 816., 
  89902., 12.938, 0.117, 1222., 0.176, 0.025, 40., "tests performed", "", "", 
  "", "", "", "", "", "", "", 44.44, 6.948445*^6, 65.18, 44.7, 20.801, 
  13.272, 18563.307, 1.5, 424.688, 5.81, 30.1, 44.4, "", 7.454, 75.05, 
  0.816}, {"BGR", "Europe", "Bulgaria", "2020-06-08", 2810., 83., 41.571, 
  164., 4., 3.429, 404.407, 11.945, 5.983, 23.602, 0.576, 0.493, 1.76, 12., 
  1.727, 158., 22.739, "", "", "", "", 427., 90329., 13., 0.061, 1234., 
  0.178, 0.034, 29.7, "tests performed", "", "", "", "", "", "", "", "", "", 
  44.44, 6.948445*^6, 65.18, 44.7, 20.801, 13.272, 18563.307, 1.5, 424.688, 
  5.81, 30.1, 44.4, "", 7.454, 75.05, 0.816}, {"BGR", "Europe", "Bulgaria", 
  "2020-06-09", 2889., 79., 50.143, 167., 3., 3.286, 415.776, 11.369, 7.216, 
  24.034, 0.432, 0.473, 1.73, 15., 2.159, 152., 21.875, "", "", "", "", 
  1406., 91735., 13.202, 0.202, 1260., 0.181, 0.04, 25.1, "tests performed", 
  "", "", "", "", "", "", "", "", "", 44.44, 6.948445*^6, 65.18, 44.7, 
  20.801, 13.272, 18563.307, 1.5, 424.688, 5.81, 30.1, 44.4, "", 7.454, 
  75.05, 0.816}, {"BGR", "Europe", "Bulgaria", "2020-06-10", 2993., 104., 
  61.857, 167., 0., 3., 430.744, 14.967, 8.902, 24.034, 0., 0.432, 1.69, 13., 
  1.871, 161., 23.171, "", "", "", "", 1777., 93512., 13.458, 0.256, 1322., 
  0.19, 0.047, 21.4, "tests performed", "", "", "", "", "", "", "", "", "", 
  38.89, 6.948445*^6, 65.18, 44.7, 20.801, 13.272, 18563.307, 1.5, 424.688, 
  5.81, 30.1, 44.4, "", 7.454, 75.05, 0.816}, {"BGR", "Europe", "Bulgaria", 
  "2020-06-11", 3086., 93., 71.571, 168., 1., 3., 444.128, 13.384, 10.3, 
  24.178, 0.144, 0.432, 1.62, 17., 2.447, 187., 26.912, "", "", "", "", 
  2308., 95820., 13.79, 0.332, 1427., 0.205, 0.05, 19.9, "tests performed", 
  "", "", "", "", "", "", "", "", "", 38.89, 6.948445*^6, 65.18, 44.7, 
  20.801, 13.272, 18563.307, 1.5, 424.688, 5.81, 30.1, 44.4, "", 7.454, 
  75.05, 0.816}, {"BGR", "Europe", "Bulgaria", "2020-06-12", 3191., 105., 
  80.571, 172., 4., 1.857, 459.239, 15.111, 11.596, 24.754, 0.576, 0.267, 
  1.55, 15., 2.159, 204., 29.359, "", "", "", "", 2640., 98460., 14.17, 0.38, 
  1510., 0.217, 0.053, 18.7, "tests performed", "", "", "", "", "", "", "", 
  "", "", 38.89, 6.948445*^6, 65.18, 44.7, 20.801, 13.272, 18563.307, 1.5, 
  424.688, 5.81, 30.1, 44.4, "", 7.454, 75.05, 0.816}, 
 {"BGR", "Europe", "Bulgaria", "2020-06-13", 3266., 75., 79.286, 172., 0., 
  1.714, 470.033, 10.794, 11.411, 24.754, 0., 0.247, 1.47, 15., 2.159, 215., 
  30.942, "", "", "", "", 2642., 101102., 14.55, 0.38, 1717., 0.247, 0.046, 
  21.7, "tests performed", "", "", "", "", "", "", "", "", "", 38.89, 
  6.948445*^6, 65.18, 44.7, 20.801, 13.272, 18563.307, 1.5, 424.688, 5.81, 
  30.1, 44.4, "", 7.454, 75.05, 0.816}, {"BGR", "Europe", "Bulgaria", 
  "2020-06-14", 3290., 24., 80.429, 174., 2., 2., 473.487, 3.454, 11.575, 
  25.042, 0.288, 0.288, 1.42, 16., 2.303, 247., 35.548, "", "", "", "", 
  1975., 103077., 14.835, 0.284, 1882., 0.271, 0.043, 23.4, 
  "tests performed", "", "", "", "", "", "", "", "", "", 38.89, 6.948445*^6, 
  65.18, 44.7, 20.801, 13.272, 18563.307, 1.5, 424.688, 5.81, 30.1, 44.4, "", 
  7.454, 75.05, 0.816}, {"BGR", "Europe", "Bulgaria", "2020-06-15", 3341., 
  51., 75.857, 176., 2., 1.714, 480.827, 7.34, 10.917, 25.329, 0.288, 0.247, 
  1.39, 15., 2.159, 244., 35.116, "", "", "", "", 1409., 104486., 15.037, 
  0.203, 2022., 0.291, 0.038, 26.7, "tests performed", "", "", "", "", "", 
  "", "", "", "", 38.89, 6.948445*^6, 65.18, 44.7, 20.801, 13.272, 18563.307, 
  1.5, 424.688, 5.81, 30.1, 44.4, "", 7.454, 75.05, 0.816}, 
 {"BGR", "Europe", "Bulgaria", "2020-06-16", 3453., 112., 80.571, 181., 5., 
  2., 496.946, 16.119, 11.596, 26.049, 0.72, 0.288, 1.39, 14., 2.015, 253., 
  36.411, "", "", "", "", 3839., 108325., 15.59, 0.552, 2370., 0.341, 0.034, 
  29.4, "tests performed", "", "", "", "", "", "", "", "", "", 38.89, 
  6.948445*^6, 65.18, 44.7, 20.801, 13.272, 18563.307, 1.5, 424.688, 5.81, 
  30.1, 44.4, "", 7.454, 75.05, 0.816}, {"BGR", "Europe", "Bulgaria", 
  "2020-06-17", 3542., 89., 78.429, 184., 3., 2.429, 509.754, 12.809, 11.287, 
  26.481, 0.432, 0.35, 1.36, 13., 1.871, 267., 38.426, "", "", "", "", "", 
  "", "", "", 2413., 0.347, 0.033, 30.8, "tests performed", "", "", "", "", 
  "", "", "", "", "", 38.89, 6.948445*^6, 65.18, 44.7, 20.801, 13.272, 
  18563.307, 1.5, 424.688, 5.81, 30.1, 44.4, "", 7.454, 75.05, 0.816}, 
 {"BGR", "Europe", "Bulgaria", "2020-06-18", 3674., 132., 84., 190., 6., 
  3.143, 528.751, 18.997, 12.089, 27.344, 0.864, 0.452, 1.35, 12., 1.727, 
  276., 39.721, "", "", "", "", "", 112483., 16.188, "", 2380., 0.343, 0.035, 
  28.3, "tests performed", "", "", "", "", "", "", "", "", "", 38.89, 
  6.948445*^6, 65.18, 44.7, 20.801, 13.272, 18563.307, 1.5, 424.688, 5.81, 
  30.1, 44.4, "", 7.454, 75.05, 0.816}, {"BGR", "Europe", "Bulgaria", 
  "2020-06-19", 3755., 81., 80.571, 193., 3., 3., 540.409, 11.657, 11.596, 
  27.776, 0.432, 0.432, 1.32, 13., 1.871, 289., 41.592, "", "", "", "", "", 
  "", "", "", 2270., 0.327, 0.035, 28.2, "tests performed", "", "", "", "", 
  "", "", "", "", "", 36.11, 6.948445*^6, 65.18, 44.7, 20.801, 13.272, 
  18563.307, 1.5, 424.688, 5.81, 30.1, 44.4, "", 7.454, 75.05, 0.816}, 
 {"BGR", "Europe", "Bulgaria", "2020-06-20", 3872., 117., 86.571, 199., 6., 
  3.857, 557.247, 16.838, 12.459, 28.64, 0.864, 0.555, 1.31, 17., 2.447, 
  314., 45.19, "", "", "", "", "", 116214., 16.725, "", 2159., 0.311, 0.04, 
  24.9, "tests performed", "", "", "", "", "", "", "", "", "", 36.11, 
  6.948445*^6, 65.18, 44.7, 20.801, 13.272, 18563.307, 1.5, 424.688, 5.81, 
  30.1, 44.4, "", 7.454, 75.05, 0.816}, {"BGR", "Europe", "Bulgaria", 
  "2020-06-21", 3905., 33., 87.857, 199., 0., 3.571, 561.996, 4.749, 12.644, 
  28.64, 0., 0.514, 1.3, 13., 1.871, 322., 46.341, "", "", "", "", "", "", 
  "", "", 1917., 0.276, 0.046, 21.8, "tests performed", "", "", "", "", "", 
  "", "", "", "", 36.11, 6.948445*^6, 65.18, 44.7, 20.801, 13.272, 18563.307, 
  1.5, 424.688, 5.81, 30.1, 44.4, "", 7.454, 75.05, 0.816}, 
 {"BGR", "Europe", "Bulgaria", "2020-06-22", 3984., 79., 91.857, 207., 8., 
  4.429, 573.366, 11.369, 13.22, 29.791, 1.151, 0.637, 1.29, 13., 1.871, 
  322., 46.341, "", "", "", "", "", 116780., 16.807, "", 1756., 0.253, 0.052, 
  19.1, "tests performed", "", "", "", "", "", "", "", "", "", 36.11, 
  6.948445*^6, 65.18, 44.7, 20.801, 13.272, 18563.307, 1.5, 424.688, 5.81, 
  30.1, 44.4, "", 7.454, 75.05, 0.816}, {"BGR", "Europe", "Bulgaria", 
  "2020-06-23", 4114., 130., 94.429, 208., 1., 3.857, 592.075, 18.709, 13.59, 
  29.935, 0.144, 0.555, 1.3, 11., 1.583, 341., 49.076, "", "", "", "", 2776., 
  119556., 17.206, 0.4, 1604., 0.231, 0.059, 17., "tests performed", "", "", 
  "", "", "", "", "", "", "", 36.11, 6.948445*^6, 65.18, 44.7, 20.801, 
  13.272, 18563.307, 1.5, 424.688, 5.81, 30.1, 44.4, "", 7.454, 75.05, 
  0.816}, {"BGR", "Europe", "Bulgaria", "2020-06-24", 4242., 128., 100., 
  209., 1., 3.571, 610.496, 18.421, 14.392, 30.079, 0.144, 0.514, 1.3, 13., 
  1.871, 362., 52.098, "", "", "", "", 2946., 122502., 17.63, 0.424, 1728., 
  0.249, 0.058, 17.3, "tests performed", "", "", "", "", "", "", "", "", "", 
  36.11, 6.948445*^6, 65.18, 44.7, 20.801, 13.272, 18563.307, 1.5, 424.688, 
  5.81, 30.1, 44.4, "", 7.454, 75.05, 0.816}, {"BGR", "Europe", "Bulgaria", 
  "2020-06-25", 4408., 166., 104.857, 211., 2., 3., 634.387, 23.89, 15.091, 
  30.367, 0.288, 0.432, 1.29, 16., 2.303, 390., 56.128, "", "", "", "", 
  3016., 125518., 18.064, 0.434, 1862., 0.268, 0.056, 17.8, 
  "tests performed", "", "", "", "", "", "", "", "", "", 36.11, 6.948445*^6, 
  65.18, 44.7, 20.801, 13.272, 18563.307, 1.5, 424.688, 5.81, 30.1, 44.4, "", 
  7.454, 75.05, 0.816}, {"BGR", "Europe", "Bulgaria", "2020-06-26", 4513., 
  105., 108.286, 215., 4., 3.143, 649.498, 15.111, 15.584, 30.942, 0.576, 
  0.452, 1.27, 16., 2.303, 384., 55.264, "", "", "", "", 2775., 128293., 
  18.464, 0.399, 1992., 0.287, 0.054, 18.4, "tests performed", "", "", "", 
  "", "", "", "", "", "", 36.11, 6.948445*^6, 65.18, 44.7, 20.801, 13.272, 
  18563.307, 1.5, 424.688, 5.81, 30.1, 44.4, "", 7.454, 75.05, 0.816}, 
 {"BGR", "Europe", "Bulgaria", "2020-06-27", 4625., 112., 107.571, 216., 1., 
  2.429, 665.617, 16.119, 15.481, 31.086, 0.144, 0.35, 1.27, 18., 2.591, 
  392., 56.416, "", "", "", "", 2750., 131043., 18.859, 0.396, 2118., 0.305, 
  0.051, 19.7, "tests performed", "", "", "", "", "", "", "", "", "", 36.11, 
  6.948445*^6, 65.18, 44.7, 20.801, 13.272, 18563.307, 1.5, 424.688, 5.81, 
  30.1, 44.4, "", 7.454, 75.05, 0.816}, {"BGR", "Europe", "Bulgaria", 
  "2020-06-28", 4691., 66., 112.286, 219., 3., 2.857, 675.115, 9.499, 16.16, 
  31.518, 0.432, 0.411, 1.29, 20., 2.878, 423., 60.877, "", "", "", "", 
  1528., 132571., 19.079, 0.22, 2296., 0.33, 0.049, 20.4, "tests performed", 
  "", "", "", "", "", "", "", "", "", 36.11, 6.948445*^6, 65.18, 44.7, 
  20.801, 13.272, 18563.307, 1.5, 424.688, 5.81, 30.1, 44.4, "", 7.454, 
  75.05, 0.816}, {"BGR", "Europe", "Bulgaria", "2020-06-29", 4831., 140., 
  121., 223., 4., 2.286, 695.263, 20.148, 17.414, 32.094, 0.576, 0.329, 1.3, 
  25., 3.598, 423., 60.877, "", "", "", "", 1034., 133605., 19.228, 0.149, 
  2404., 0.346, 0.05, 19.9, "tests performed", "", "", "", "", "", "", "", 
  "", "", 36.11, 6.948445*^6, 65.18, 44.7, 20.801, 13.272, 18563.307, 1.5, 
  424.688, 5.81, 30.1, 44.4, "", 7.454, 75.05, 0.816}, 
 {"BGR", "Europe", "Bulgaria", "2020-06-30", 4989., 158., 125., 230., 7., 
  3.143, 718.002, 22.739, 17.99, 33.101, 1.007, 0.452, 1.29, 31., 4.461, 
  434., 62.46, "", "", "", "", 4525., 138130., 19.879, 0.651, 2653., 0.382, 
  0.047, 21.2, "tests performed", "", "", "", "", "", "", "", "", "", 36.11, 
  6.948445*^6, 65.18, 44.7, 20.801, 13.272, 18563.307, 1.5, 424.688, 5.81, 
  30.1, 44.4, "", 7.454, 75.05, 0.816}, {"BGR", "Europe", "Bulgaria", 
  "2020-07-01", 5154., 165., 130.286, 232., 2., 3.286, 741.749, 23.746, 
  18.75, 33.389, 0.288, 0.473, 1.28, 32., 4.605, 435., 62.604, "", "", "", 
  "", 3343., 141473., 20.36, 0.481, 2710., 0.39, 0.048, 20.8, 
  "tests performed", "", "", "", "", "", "", "", "", "", 36.11, 6.948445*^6, 
  65.18, 44.7, 20.801, 13.272, 18563.307, 1.5, 424.688, 5.81, 30.1, 44.4, "", 
  7.454, 75.05, 0.816}, {"BGR", "Europe", "Bulgaria", "2020-07-02", 5315., 
  161., 129.571, 232., 0., 3., 764.919, 23.171, 18.648, 33.389, 0., 0.432, 
  1.28, 32., 4.605, 446., 64.187, "", "", "", "", 2896., 144369., 20.777, 
  0.417, 2693., 0.388, 0.048, 20.8, "tests performed", "", "", "", "", "", 
  "", "", "", "", 36.11, 6.948445*^6, 65.18, 44.7, 20.801, 13.272, 18563.307, 
  1.5, 424.688, 5.81, 30.1, 44.4, "", 7.454, 75.05, 0.816}, 
 {"BGR", "Europe", "Bulgaria", "2020-07-03", 5497., 182., 140.571, 239., 7., 
  3.429, 791.112, 26.193, 20.231, 34.396, 1.007, 0.493, 1.29, 31., 4.461, 
  443., 63.755, "", "", "", "", 3155., 147524., 21.231, 0.454, 2747., 0.395, 
  0.051, 19.5, "tests performed", "", "", "", "", "", "", "", "", "", 36.11, 
  6.948445*^6, 65.18, 44.7, 20.801, 13.272, 18563.307, 1.5, 424.688, 5.81, 
  30.1, 44.4, "", 7.454, 75.05, 0.816}, {"BGR", "Europe", "Bulgaria", 
  "2020-07-04", 5677., 180., 150.286, 241., 2., 3.571, 817.017, 25.905, 
  21.629, 34.684, 0.288, 0.514, 1.29, 29., 4.174, 450., 64.763, "", "", "", 
  "", 2538., 150062., 21.596, 0.365, 2717., 0.391, 0.055, 18.1, 
  "tests performed", "", "", "", "", "", "", "", "", "", 36.11, 6.948445*^6, 
  65.18, 44.7, 20.801, 13.272, 18563.307, 1.5, 424.688, 5.81, 30.1, 44.4, "", 
  7.454, 75.05, 0.816}, {"BGR", "Europe", "Bulgaria", "2020-07-05", 5740., 
  63., 149.857, 246., 5., 3.857, 826.084, 9.067, 21.567, 35.404, 0.72, 0.555, 
  1.3, 29., 4.174, 463., 66.634, "", "", "", "", 3514., 153576., 22.102, 
  0.506, 3001., 0.432, 0.05, 20., "tests performed", "", "", "", "", "", "", 
  "", "", "", 36.11, 6.948445*^6, 65.18, 44.7, 20.801, 13.272, 18563.307, 
  1.5, 424.688, 5.81, 30.1, 44.4, "", 7.454, 75.05, 0.816}, 
 {"BGR", "Europe", "Bulgaria", "2020-07-06", 5914., 174., 154.714, 250., 4., 
  3.857, 851.126, 25.042, 22.266, 35.979, 0.576, 0.555, 1.3, 28., 4.03, 458., 
  65.914, "", "", "", "", 2775., 156351., 22.502, 0.399, 3249., 0.468, 0.048, 
  21., "tests performed", "", "", "", "", "", "", "", "", "", 36.11, 
  6.948445*^6, 65.18, 44.7, 20.801, 13.272, 18563.307, 1.5, 424.688, 5.81, 
  30.1, 44.4, "", 7.454, 75.05, 0.816}, {"BGR", "Europe", "Bulgaria", 
  "2020-07-07", 6102., 188., 159., 254., 4., 3.429, 878.182, 27.056, 22.883, 
  36.555, 0.576, 0.493, 1.3, 29., 4.174, 470., 67.641, "", "", "", "", "", 
  "", "", "", 2851., 0.41, 0.056, 17.9, "tests performed", "", "", "", "", 
  "", "", "", "", "", 36.11, 6.948445*^6, 65.18, 44.7, 20.801, 13.272, 
  18563.307, 1.5, 424.688, 5.81, 30.1, 44.4, "", 7.454, 75.05, 0.816}, 
 {"BGR", "Europe", "Bulgaria", "2020-07-08", 6342., 240., 169.714, 259., 5., 
  3.857, 912.722, 34.54, 24.425, 37.275, 0.72, 0.555, 1.31, 32., 4.605, 483., 
  69.512, "", "", "", "", "", 159818., 23.001, "", 2621., 0.377, 0.065, 15.4, 
  "tests performed", "", "", "", "", "", "", "", "", "", 36.11, 6.948445*^6, 
  65.18, 44.7, 20.801, 13.272, 18563.307, 1.5, 424.688, 5.81, 30.1, 44.4, "", 
  7.454, 75.05, 0.816}, {"BGR", "Europe", "Bulgaria", "2020-07-09", 6672., 
  330., 193.857, 262., 3., 4.286, 960.215, 47.493, 27.899, 37.706, 0.432, 
  0.617, 1.31, 29., 4.174, 498., 71.671, "", "", "", "", 4286., 164104., 
  23.617, 0.617, 2819., 0.406, 0.069, 14.5, "tests performed", "", "", "", 
  "", "", "", "", "", "", 44.44, 6.948445*^6, 65.18, 44.7, 20.801, 13.272, 
  18563.307, 1.5, 424.688, 5.81, 30.1, 44.4, "", 7.454, 75.05, 0.816}, 
 {"BGR", "Europe", "Bulgaria", "2020-07-10", 6964., 292., 209.571, 267., 5., 
  4., 1002.239, 42.024, 30.161, 38.426, 0.72, 0.576, 1.28, 28., 4.03, 525., 
  75.556, "", "", "", "", 3686., 167790., 24.148, 0.53, 2895., 0.417, 0.072, 
  13.8, "tests performed", "", "", "", "", "", "", "", "", "", 47.22, 
  6.948445*^6, 65.18, 44.7, 20.801, 13.272, 18563.307, 1.5, 424.688, 5.81, 
  30.1, 44.4, "", 7.454, 75.05, 0.816}, {"BGR", "Europe", "Bulgaria", 
  "2020-07-11", 7175., 211., 214., 267., 0., 3.714, 1032.605, 30.367, 30.798, 
  38.426, 0., 0.535, 1.24, 32., 4.605, 516., 74.261, "", "", "", "", 4540., 
  172330., 24.801, 0.653, 3181., 0.458, 0.067, 14.9, "tests performed", "", 
  "", "", "", "", "", "", "", "", 47.22, 6.948445*^6, 65.18, 44.7, 20.801, 
  13.272, 18563.307, 1.5, 424.688, 5.81, 30.1, 44.4, "", 7.454, 75.05, 
  0.816}, {"BGR", "Europe", "Bulgaria", "2020-07-12", 7252., 77., 216., 268., 
  1., 3.143, 1043.687, 11.082, 31.086, 38.57, 0.144, 0.452, 1.21, 33., 4.749, 
  532., 76.564, "", "", "", "", 2806., 175136., 25.205, 0.404, 3080., 0.443, 
  0.07, 14.3, "tests performed", "", "", "", "", "", "", "", "", "", 47.22, 
  6.948445*^6, 65.18, 44.7, 20.801, 13.272, 18563.307, 1.5, 424.688, 5.81, 
  30.1, 44.4, "", 7.454, 75.05, 0.816}, {"BGR", "Europe", "Bulgaria", 
  "2020-07-13", 7411., 159., 213.857, 276., 8., 3.714, 1066.57, 22.883, 
  30.778, 39.721, 1.151, 0.535, 1.18, 33., 4.749, 535., 76.996, "", "", "", 
  "", 1198., 176334., 25.377, 0.172, 2855., 0.411, 0.075, 13.4, 
  "tests performed", "", "", "", "", "", "", "", "", "", 36.11, 6.948445*^6, 
  65.18, 44.7, 20.801, 13.272, 18563.307, 1.5, 424.688, 5.81, 30.1, 44.4, "", 
  7.454, 75.05, 0.816}, {"BGR", "Europe", "Bulgaria", "2020-07-14", 7645., 
  234., 220.429, 283., 7., 4.143, 1100.246, 33.677, 31.723, 40.729, 1.007, 
  0.596, 1.16, 29., 4.174, 529., 76.132, "", "", "", "", 3341., 179675., 
  25.858, 0.481, 3084., 0.444, 0.071, 14., "tests performed", "", "", "", "", 
  "", "", "", "", "", 36.11, 6.948445*^6, 65.18, 44.7, 20.801, 13.272, 
  18563.307, 1.5, 424.688, 5.81, 30.1, 44.4, "", 7.454, 75.05, 0.816}, 
 {"BGR", "Europe", "Bulgaria", "2020-07-15", 7877., 232., 219.286, 289., 6., 
  4.286, 1133.635, 33.389, 31.559, 41.592, 0.864, 0.617, 1.15, 27., 3.886, 
  551., 79.298, "", "", "", "", 4885., 184560., 26.561, 0.703, 3535., 0.509, 
  0.062, 16.1, "tests performed", "", "", "", "", "", "", "", "", "", 36.11, 
  6.948445*^6, 65.18, 44.7, 20.801, 13.272, 18563.307, 1.5, 424.688, 5.81, 
  30.1, 44.4, "", 7.454, 75.05, 0.816}, {"BGR", "Europe", "Bulgaria", 
  "2020-07-16", 8144., 267., 210.286, 293., 4., 4.429, 1172.061, 38.426, 
  30.264, 42.168, 0.576, 0.637, 1.15, 28., 4.03, 575., 82.752, "", "", "", 
  "", 5393., 189953., 27.337, 0.776, 3693., 0.531, 0.057, 17.6, 
  "tests performed", "", "", "", "", "", "", "", "", "", 36.11, 6.948445*^6, 
  65.18, 44.7, 20.801, 13.272, 18563.307, 1.5, 424.688, 5.81, 30.1, 44.4, "", 
  7.454, 75.05, 0.816}, {"BGR", "Europe", "Bulgaria", "2020-07-17", 8442., 
  298., 211.143, 297., 4., 4.286, 1214.948, 42.887, 30.387, 42.743, 0.576, 
  0.617, 1.14, 28., 4.03, 582., 83.76, "", "", "", "", 6526., 196479., 
  28.277, 0.939, 4098., 0.59, 0.052, 19.4, "tests performed", "", "", "", "", 
  "", "", "", "", "", 36.11, 6.948445*^6, 65.18, 44.7, 20.801, 13.272, 
  18563.307, 1.5, 424.688, 5.81, 30.1, 44.4, "", 7.454, 75.05, 0.816}, 
 {"BGR", "Europe", "Bulgaria", "2020-07-18", 8638., 196., 209., 299., 2., 
  4.571, 1243.156, 28.208, 30.079, 43.031, 0.288, 0.658, 1.14, 33., 4.749, 
  606., 87.214, "", "", "", "", 4884., 201363., 28.98, 0.703, 4148., 0.597, 
  0.05, 19.8, "tests performed", "", "", "", "", "", "", "", "", "", 36.11, 
  6.948445*^6, 65.18, 44.7, 20.801, 13.272, 18563.307, 1.5, 424.688, 5.81, 
  30.1, 44.4, "", 7.454, 75.05, 0.816}, {"BGR", "Europe", "Bulgaria", 
  "2020-07-19", 8733., 95., 211.571, 300., 1., 4.571, 1256.828, 13.672, 
  30.449, 43.175, 0.144, 0.658, 1.13, 34., 4.893, 605., 87.07, "", "", "", 
  "", 2003., 203366., 29.268, 0.288, 4033., 0.58, 0.052, 19.1, 
  "tests performed", "", "", "", "", "", "", "", "", "", 36.11, 6.948445*^6, 
  65.18, 44.7, 20.801, 13.272, 18563.307, 1.5, 424.688, 5.81, 30.1, 44.4, "", 
  7.454, 75.05, 0.816}, {"BGR", "Europe", "Bulgaria", "2020-07-20", 8929., 
  196., 216.857, 308., 8., 4.571, 1285.036, 28.208, 31.209, 44.326, 1.151, 
  0.658, 1.13, 34., 4.893, 610., 87.789, "", "", "", "", 3155., 206521., 
  29.722, 0.454, 4312., 0.621, 0.05, 19.9, "tests performed", "", "", "", "", 
  "", "", "", "", "", 36.11, 6.948445*^6, 65.18, 44.7, 20.801, 13.272, 
  18563.307, 1.5, 424.688, 5.81, 30.1, 44.4, "", 7.454, 75.05, 0.816}, 
 {"BGR", "Europe", "Bulgaria", "2020-07-21", 9254., 325., 229.857, 313., 5., 
  4.286, 1331.809, 46.773, 33.08, 45.046, 0.72, 0.617, 1.12, 34., 4.893, 
  624., 89.804, "", "", "", "", 9051., 215572., 31.024, 1.303, 5128., 0.738, 
  0.045, 22.3, "tests performed", "", "", "", "", "", "", "", "", "", 36.11, 
  6.948445*^6, 65.18, 44.7, 20.801, 13.272, 18563.307, 1.5, 424.688, 5.81, 
  30.1, 44.4, "", 7.454, 75.05, 0.816}, {"BGR", "Europe", "Bulgaria", 
  "2020-07-22", 9584., 330., 243.857, 321., 8., 4.571, 1379.301, 47.493, 
  35.095, 46.197, 1.151, 0.658, 1.11, 31., 4.461, 622., 89.516, "", "", "", 
  "", "", "", "", "", 4872., 0.701, 0.05, 20., "tests performed", "", "", "", 
  "", "", "", "", "", "", 36.11, 6.948445*^6, 65.18, 44.7, 20.801, 13.272, 
  18563.307, 1.5, 424.688, 5.81, 30.1, 44.4, "", 7.454, 75.05, 0.816}, 
 {"BGR", "Europe", "Bulgaria", "2020-07-23", 9853., 269., 244.143, 329., 8., 
  5.143, 1418.015, 38.714, 35.136, 47.349, 1.151, 0.74, 1.08, 24., 3.454, 
  642., 92.395, "", "", "", "", "", 221755., 31.914, "", 4543., 0.654, 0.054, 
  18.6, "tests performed", "", "", "", "", "", "", "", "", "", 36.11, 
  6.948445*^6, 65.18, 44.7, 20.801, 13.272, 18563.307, 1.5, 424.688, 5.81, 
  30.1, 44.4, "", 7.454, 75.05, 0.816}, {"BGR", "Europe", "Bulgaria", 
  "2020-07-24", 10123., 270., 240.143, 337., 8., 5.714, 1456.873, 38.858, 
  34.561, 48.5, 1.151, 0.822, 1.06, 27., 3.886, 665., 95.705, "", "", "", "", 
  5913., 227668., 32.765, 0.851, 4456., 0.641, 0.054, 18.6, 
  "tests performed", "", "", "", "", "", "", "", "", "", 36.11, 6.948445*^6, 
  65.18, 44.7, 20.801, 13.272, 18563.307, 1.5, 424.688, 5.81, 30.1, 44.4, "", 
  7.454, 75.05, 0.816}, {"BGR", "Europe", "Bulgaria", "2020-07-25", 10312., 
  189., 239.143, 338., 1., 5.571, 1484.073, 27.2, 34.417, 48.644, 0.144, 
  0.802, 1.04, 28., 4.03, 669., 96.281, "", "", "", "", 8124., 235792., 
  33.934, 1.169, 4918., 0.708, 0.049, 20.6, "tests performed", "", "", "", 
  "", "", "", "", "", "", 36.11, 6.948445*^6, 65.18, 44.7, 20.801, 13.272, 
  18563.307, 1.5, 424.688, 5.81, 30.1, 44.4, "", 7.454, 75.05, 0.816}, 
 {"BGR", "Europe", "Bulgaria", "2020-07-26", 10427., 115., 242., 340., 2., 
  5.714, 1500.624, 16.55, 34.828, 48.932, 0.288, 0.822, 1.03, 33., 4.749, 
  694., 99.878, "", "", "", "", "", "", "", "", 5156., 0.742, 0.047, 21.3, 
  "tests performed", "", "", "", "", "", "", "", "", "", 36.11, 6.948445*^6, 
  65.18, 44.7, 20.801, 13.272, 18563.307, 1.5, 424.688, 5.81, 30.1, 44.4, "", 
  7.454, 75.05, 0.816}, {"BGR", "Europe", "Bulgaria", "2020-07-27", 10621., 
  194., 241.714, 347., 7., 5.571, 1528.543, 27.92, 34.787, 49.939, 1.007, 
  0.802, 1.02, 34., 4.893, 682., 98.151, "", "", "", "", "", 243126., 34.99, 
  "", 5229., 0.753, 0.046, 21.6, "tests performed", "", "", "", "", "", "", 
  "", "", "", 36.11, 6.948445*^6, 65.18, 44.7, 20.801, 13.272, 18563.307, 
  1.5, 424.688, 5.81, 30.1, 44.4, "", 7.454, 75.05, 0.816}, 
 {"BGR", "Europe", "Bulgaria", "2020-07-28", 10871., 250., 231., 355., 8., 
  6., 1564.523, 35.979, 33.245, 51.091, 1.151, 0.864, 1.01, 39., 5.613, 686., 
  98.727, "", "", "", "", 5303., 248429., 35.753, 0.763, 4694., 0.676, 0.049, 
  20.3, "tests performed", "", "", "", "", "", "", "", "", "", 36.11, 
  6.948445*^6, 65.18, 44.7, 20.801, 13.272, 18563.307, 1.5, 424.688, 5.81, 
  30.1, 44.4, "", 7.454, 75.05, 0.816}, {"BGR", "Europe", "Bulgaria", 
  "2020-07-29", 11155., 284., 224.429, 368., 13., 6.714, 1605.395, 40.872, 
  32.299, 52.961, 1.871, 0.966, 1., 40., 5.757, 699., 100.598, "", "", "", 
  "", 6395., 254824., 36.674, 0.92, 5166., 0.743, 0.043, 23., 
  "tests performed", "", "", "", "", "", "", "", "", "", 36.11, 6.948445*^6, 
  65.18, 44.7, 20.801, 13.272, 18563.307, 1.5, 424.688, 5.81, 30.1, 44.4, "", 
  7.454, 75.05, 0.816}, {"BGR", "Europe", "Bulgaria", "2020-07-30", 11420., 
  265., 223.857, 374., 6., 6.429, 1643.533, 38.138, 32.217, 53.825, 0.864, 
  0.925, 0.99, 37., 5.325, 722., 103.908, "", "", "", "", 6639., 261463., 
  37.629, 0.955, 5673., 0.816, 0.039, 25.3, "tests performed", "", "", "", 
  "", "", "", "", "", "", 36.11, 6.948445*^6, 65.18, 44.7, 20.801, 13.272, 
  18563.307, 1.5, 424.688, 5.81, 30.1, 44.4, "", 7.454, 75.05, 0.816}, 
 {"BGR", "Europe", "Bulgaria", "2020-07-31", 11690., 270., 223.857, 383., 9., 
  6.571, 1682.391, 38.858, 32.217, 55.12, 1.295, 0.946, 0.98, 34., 4.893, 
  751., 108.082, "", "", "", "", 5582., 267045., 38.432, 0.803, 5625., 0.81, 
  0.04, 25.1, "tests performed", "", "", "", "", "", "", "", "", "", 41.67, 
  6.948445*^6, 65.18, 44.7, 20.801, 13.272, 18563.307, 1.5, 424.688, 5.81, 
  30.1, 44.4, "", 7.454, 75.05, 0.816}, {"BGR", "Europe", "Bulgaria", 
  "2020-08-01", 11836., 146., 217.714, 385., 2., 6.714, 1703.403, 21.012, 
  31.333, 55.408, 0.288, 0.966, 0.98, 42., 6.045, 778., 111.967, "", "", "", 
  "", 3955., 271000., 39.002, 0.569, 5030., 0.724, 0.043, 23.1, 
  "tests performed", "", "", "", "", "", "", "", "", "", 41.67, 6.948445*^6, 
  65.18, 44.7, 20.801, 13.272, 18563.307, 1.5, 424.688, 5.81, 30.1, 44.4, "", 
  7.454, 75.05, 0.816}, {"BGR", "Europe", "Bulgaria", "2020-08-02", 11955., 
  119., 218.286, 388., 3., 6.857, 1720.529, 17.126, 31.415, 55.84, 0.432, 
  0.987, 0.98, 43., 6.188, 793., 114.126, "", "", "", "", 1491., 272491., 
  39.216, 0.215, 4719., 0.679, 0.046, 21.6, "tests performed", "", "", "", 
  "", "", "", "", "", "", 41.67, 6.948445*^6, 65.18, 44.7, 20.801, 13.272, 
  18563.307, 1.5, 424.688, 5.81, 30.1, 44.4, "", 7.454, 75.05, 0.816}, 
 {"BGR", "Europe", "Bulgaria", "2020-08-03", 12159., 204., 219.714, 404., 
  16., 8.143, 1749.888, 29.359, 31.621, 58.143, 2.303, 1.172, 0.97, 46., 
  6.62, 814., 117.149, "", "", "", "", 4137., 276628., 39.811, 0.595, 4786., 
  0.689, 0.046, 21.8, "tests performed", "", "", "", "", "", "", "", "", "", 
  41.67, 6.948445*^6, 65.18, 44.7, 20.801, 13.272, 18563.307, 1.5, 424.688, 
  5.81, 30.1, 44.4, "", 7.454, 75.05, 0.816}, {"BGR", "Europe", "Bulgaria", 
  "2020-08-04", 12414., 255., 220.429, 415., 11., 8.571, 1786.587, 36.699, 
  31.723, 59.726, 1.583, 1.234, 0.96, 43., 6.188, 823., 118.444, "", "", "", 
  "", 5325., 281953., 40.578, 0.766, 4789., 0.689, 0.046, 21.7, 
  "tests performed", "", "", "", "", "", "", "", "", "", 38.89, 6.948445*^6, 
  65.18, 44.7, 20.801, 13.272, 18563.307, 1.5, 424.688, 5.81, 30.1, 44.4, "", 
  7.454, 75.05, 0.816}, {"BGR", "Europe", "Bulgaria", "2020-08-05", 12717., 
  303., 223.143, 424., 9., 8., 1830.194, 43.607, 32.114, 61.021, 1.295, 
  1.151, 0.94, 41., 5.901, 847., 121.898, "", "", "", "", "", "", "", "", 
  4283., 0.616, 0.052, 19.2, "tests performed", "", "", "", "", "", "", "", 
  "", "", 38.89, 6.948445*^6, 65.18, 44.7, 20.801, 13.272, 18563.307, 1.5, 
  424.688, 5.81, 30.1, 44.4, "", 7.454, 75.05, 0.816}, 
 {"BGR", "Europe", "Bulgaria", "2020-08-06", 13014., 297., 227.714, 435., 
  11., 8.714, 1872.937, 42.743, 32.772, 62.604, 1.583, 1.254, 0.92, 44., 
  6.332, 872., 125.496, "", "", "", "", "", 287654., 41.398, "", 3742., 
  0.539, 0.061, 16.4, "tests performed", "", "", "", "", "", "", "", "", "", 
  38.89, 6.948445*^6, 65.18, 44.7, 20.801, 13.272, 18563.307, 1.5, 424.688, 
  5.81, 30.1, 44.4, "", 7.454, 75.05, 0.816}, {"BGR", "Europe", "Bulgaria", 
  "2020-08-07", 13209., 195., 217., 442., 7., 8.429, 1901.001, 28.064, 31.23, 
  63.611, 1.007, 1.213, 0.88, 47., 6.764, 874., 125.784, "", "", "", "", 
  6433., 294087., 42.324, 0.926, 3863., 0.556, 0.056, 17.8, 
  "tests performed", "", "", "", "", "", "", "", "", "", 38.89, 6.948445*^6, 
  65.18, 44.7, 20.801, 13.272, 18563.307, 1.5, 424.688, 5.81, 30.1, 44.4, "", 
  7.454, 75.05, 0.816}, {"BGR", "Europe", "Bulgaria", "2020-08-08", 13343., 
  134., 215.286, 445., 3., 8.571, 1920.286, 19.285, 30.983, 64.043, 0.432, 
  1.234, 0.87, 55., 7.915, 857., 123.337, "", "", "", "", 5837., 299924., 
  43.164, 0.84, 4132., 0.595, 0.052, 19.2, "tests performed", "", "", "", "", 
  "", "", "", "", "", 38.89, 6.948445*^6, 65.18, 44.7, 20.801, 13.272, 
  18563.307, 1.5, 424.688, 5.81, 30.1, 44.4, "", 7.454, 75.05, 0.816}, 
 {"BGR", "Europe", "Bulgaria", "2020-08-09", 13396., 53., 205.857, 447., 2., 
  8.429, 1927.913, 7.628, 29.626, 64.331, 0.288, 1.213, 0.85, 55., 7.915, 
  848., 122.042, "", "", "", "", 3612., 303536., 43.684, 0.52, 4435., 0.638, 
  0.046, 21.5, "tests performed", "", "", "", "", "", "", "", "", "", 38.89, 
  6.948445*^6, 65.18, 44.7, 20.801, 13.272, 18563.307, 1.5, 424.688, 5.81, 
  30.1, 44.4, "", 7.454, 75.05, 0.816}, {"BGR", "Europe", "Bulgaria", 
  "2020-08-10", 13512., 116., 193.286, 459., 12., 7.857, 1944.608, 16.694, 
  27.817, 66.058, 1.727, 1.131, 0.83, 54., 7.772, 849., 122.186, "", "", "", 
  "", 1275., 304811., 43.868, 0.183, 4026., 0.579, 0.048, 20.8, 
  "tests performed", "", "", "", "", "", "", "", "", "", 38.89, 6.948445*^6, 
  65.18, 44.7, 20.801, 13.272, 18563.307, 1.5, 424.688, 5.81, 30.1, 44.4, "", 
  7.454, 75.05, 0.816}, {"BGR", "Europe", "Bulgaria", "2020-08-11", 13722., 
  210., 186.857, 471., 12., 8., 1974.83, 30.223, 26.892, 67.785, 1.727, 
  1.151, 0.82, 54., 7.772, 854., 122.905, "", "", "", "", 3667., 308478., 
  44.395, 0.528, 3789., 0.545, 0.049, 20.3, "tests performed", "", "", "", 
  "", "", "", "", "", "", 38.89, 6.948445*^6, 65.18, 44.7, 20.801, 13.272, 
  18563.307, 1.5, 424.688, 5.81, 30.1, 44.4, "", 7.454, 75.05, 0.816}, 
 {"BGR", "Europe", "Bulgaria", "2020-08-12", 13893., 171., 168., 482., 11., 
  8.286, 1999.44, 24.61, 24.178, 69.368, 1.583, 1.192, 0.82, 64., 9.211, 
  861., 123.913, "", "", "", "", 5388., 313866., 45.171, 0.775, 4152., 0.598, 
  0.04, 24.7, "tests performed", "", "", "", "", "", "", "", "", "", 38.89, 
  6.948445*^6, 65.18, 44.7, 20.801, 13.272, 18563.307, 1.5, 424.688, 5.81, 
  30.1, 44.4, "", 7.454, 75.05, 0.816}, {"BGR", "Europe", "Bulgaria", 
  "2020-08-13", 13893., 0., 125.571, 482., 0., 6.714, 1999.44, 0., 18.072, 
  69.368, 0., 0.966, 0.82, 63., 9.067, 834., 120.027, "", "", "", "", 5108., 
  318974., 45.906, 0.735, 4474., 0.644, 0.028, 35.6, "tests performed", "", 
  "", "", "", "", "", "", "", "", 38.89, 6.948445*^6, 65.18, 44.7, 20.801, 
  13.272, 18563.307, 1.5, 424.688, 5.81, 30.1, 44.4, "", 7.454, 75.05, 
  0.816}, {"BGR", "Europe", "Bulgaria", "2020-08-14", 14243., 350., 147.714, 
  492., 10., 7.143, 2049.811, 50.371, 21.259, 70.807, 1.439, 1.028, 0.87, 
  63., 9.067, 824., 118.588, "", "", "", "", 5877., 324851., 46.752, 0.846, 
  4395., 0.633, 0.034, 29.8, "tests performed", "", "", "", "", "", "", "", 
  "", "", 38.89, 6.948445*^6, 65.18, 44.7, 20.801, 13.272, 18563.307, 1.5, 
  424.688, 5.81, 30.1, 44.4, "", 7.454, 75.05, 0.816}, 
 {"BGR", "Europe", "Bulgaria", "2020-08-15", 14333., 90., 141.429, 495., 3., 
  7.143, 2062.764, 12.953, 20.354, 71.239, 0.432, 1.028, 0.87, 58., 8.347, 
  811., 116.717, "", "", "", "", 5934., 330785., 47.606, 0.854, 4409., 0.635, 
  0.032, 31.2, "tests performed", "", "", "", "", "", "", "", "", "", 38.89, 
  6.948445*^6, 65.18, 44.7, 20.801, 13.272, 18563.307, 1.5, 424.688, 5.81, 
  30.1, 44.4, "", 7.454, 75.05, 0.816}, {"BGR", "Europe", "Bulgaria", 
  "2020-08-16", 14365., 32., 138.429, 498., 3., 7.286, 2067.369, 4.605, 
  19.922, 71.671, 0.432, 1.049, 0.87, 55., 7.915, 811., 116.717, "", "", "", 
  "", 2745., 333530., 48.001, 0.395, 4285., 0.617, 0.032, 31., 
  "tests performed", "", "", "", "", "", "", "", "", "", 38.89, 6.948445*^6, 
  65.18, 44.7, 20.801, 13.272, 18563.307, 1.5, 424.688, 5.81, 30.1, 44.4, "", 
  7.454, 75.05, 0.816}, {"BGR", "Europe", "Bulgaria", "2020-08-17", 14500., 
  135., 141.143, 512., 14., 7.571, 2086.798, 19.429, 20.313, 73.686, 2.015, 
  1.09, 0.87, 56., 8.059, 807., 116.141, "", "", "", "", 781., 334311., 
  48.113, 0.112, 4214., 0.606, 0.033, 29.9, "tests performed", "", "", "", 
  "", "", "", "", "", "", 38.89, 6.948445*^6, 65.18, 44.7, 20.801, 13.272, 
  18563.307, 1.5, 424.688, 5.81, 30.1, 44.4, "", 7.454, 75.05, 0.816}, 
 {"BGR", "Europe", "Bulgaria", "2020-08-18", 14669., 169., 135.286, 519., 7., 
  6.857, 2111.12, 24.322, 19.47, 74.693, 1.007, 0.987, 0.86, 56., 8.059, 
  768., 110.528, "", "", "", "", 5252., 339563., 48.869, 0.756, 4441., 0.639, 
  0.03, 32.8, "tests performed", "", "", "", "", "", "", "", "", "", 38.89, 
  6.948445*^6, 65.18, 44.7, 20.801, 13.272, 18563.307, 1.5, 424.688, 5.81, 
  30.1, 44.4, "", 7.454, 75.05, 0.816}, {"BGR", "Europe", "Bulgaria", 
  "2020-08-19", 14820., 151., 132.429, 527., 8., 6.429, 2132.851, 21.731, 
  19.059, 75.844, 1.151, 0.925, 0.86, 61., 8.779, 782., 112.543, "", "", "", 
  "", 3667., 343230., 49.397, 0.528, 4195., 0.604, 0.032, 31.7, 
  "tests performed", "", "", "", "", "", "", "", "", "", 38.89, 6.948445*^6, 
  65.18, 44.7, 20.801, 13.272, 18563.307, 1.5, 424.688, 5.81, 30.1, 44.4, "", 
  7.454, 75.05, 0.816}, {"BGR", "Europe", "Bulgaria", "2020-08-20", 14962., 
  142., 152.714, 532., 5., 7.143, 2153.288, 20.436, 21.978, 76.564, 0.72, 
  1.028, 0.87, 60., 8.635, 752., 108.226, "", "", "", "", 8649., 351879., 
  50.641, 1.245, 4701., 0.677, 0.032, 30.8, "tests performed", "", "", "", 
  "", "", "", "", "", "", 38.89, 6.948445*^6, 65.18, 44.7, 20.801, 13.272, 
  18563.307, 1.5, 424.688, 5.81, 30.1, 44.4, "", 7.454, 75.05, 0.816}, 
 {"BGR", "Europe", "Bulgaria", "2020-08-21", 15131., 169., 126.857, 539., 7., 
  6.714, 2177.61, 24.322, 18.257, 77.571, 1.007, 0.966, 0.88, 63., 9.067, 
  766., 110.24, "", "", "", "", 6844., 358723., 51.626, 0.985, 4839., 0.696, 
  0.026, 38.1, "tests performed", "", "", "", "", "", "", "", "", "", 38.89, 
  6.948445*^6, 65.18, 44.7, 20.801, 13.272, 18563.307, 1.5, 424.688, 5.81, 
  30.1, 44.4, "", 7.454, 75.05, 0.816}, {"BGR", "Europe", "Bulgaria", 
  "2020-08-22", 15131., 0., 114., 539., 0., 6.286, 2177.61, 0., 16.407, 
  77.571, 0., 0.905, 0.9, 73., 10.506, 734., 105.635, "", "", "", "", 6373., 
  365096., 52.544, 0.917, 4902., 0.705, 0.023, 43., "tests performed", "", 
  "", "", "", "", "", "", "", "", 38.89, 6.948445*^6, 65.18, 44.7, 20.801, 
  13.272, 18563.307, 1.5, 424.688, 5.81, 30.1, 44.4, "", 7.454, 75.05, 
  0.816}, {"BGR", "Europe", "Bulgaria", "2020-08-23", 15287., 156., 131.714, 
  545., 6., 6.714, 2200.061, 22.451, 18.956, 78.435, 0.864, 0.966, 0.95, 74., 
  10.65, 743., 106.93, "", "", "", "", 3402., 368498., 53.033, 0.49, 4995., 
  0.719, 0.026, 37.9, "tests performed", "", "", "", "", "", "", "", "", "", 
  38.89, 6.948445*^6, 65.18, 44.7, 20.801, 13.272, 18563.307, 1.5, 424.688, 
  5.81, 30.1, 44.4, "", 7.454, 75.05, 0.816}, {"BGR", "Europe", "Bulgaria", 
  "2020-08-24", 15386., 99., 126.571, 563., 18., 7.286, 2214.308, 14.248, 
  18.216, 81.025, 2.591, 1.049, 0.95, 74., 10.65, 745., 107.218, "", "", "", 
  "", 2288., 370786., 53.362, 0.329, 5211., 0.75, 0.024, 41.2, 
  "tests performed", "", "", "", "", "", "", "", "", "", 38.89, 6.948445*^6, 
  65.18, 44.7, 20.801, 13.272, 18563.307, 1.5, 424.688, 5.81, 30.1, 44.4, "", 
  7.454, 75.05, 0.816}, {"BGR", "Europe", "Bulgaria", "2020-08-25", 15589., 
  203., 131.429, 572., 9., 7.571, 2243.524, 29.215, 18.915, 82.321, 1.295, 
  1.09, 0.96, 65., 9.355, 714., 102.757, "", "", "", "", 3588., 374374., 
  53.879, 0.516, 4973., 0.716, 0.026, 37.8, "tests performed", "", "", "", 
  "", "", "", "", "", "", 38.89, 6.948445*^6, 65.18, 44.7, 20.801, 13.272, 
  18563.307, 1.5, 424.688, 5.81, 30.1, 44.4, "", 7.454, 75.05, 0.816}, 
 {"BGR", "Europe", "Bulgaria", "2020-08-26", 15751., 162., 133., 586., 14., 
  8.429, 2266.838, 23.315, 19.141, 84.335, 2.015, 1.213, 0.95, 64., 9.211, 
  715., 102.901, "", "", "", "", 10076., 384450., 55.329, 1.45, 5889., 0.848, 
  0.023, 44.3, "tests performed", "", "", "", "", "", "", "", "", "", 38.89, 
  6.948445*^6, 65.18, 44.7, 20.801, 13.272, 18563.307, 1.5, 424.688, 5.81, 
  30.1, 44.4, "", 7.454, 75.05, 0.816}, {"BGR", "Europe", "Bulgaria", 
  "2020-08-27", 15908., 157., 135.143, 594., 8., 8.857, 2289.433, 22.595, 
  19.449, 85.487, 1.151, 1.275, 0.94, 60., 8.635, 741., 106.643, "", "", "", 
  "", "", "", "", "", 5199., 0.748, 0.026, 38.5, "tests performed", "", "", 
  "", "", "", "", "", "", "", 38.89, 6.948445*^6, 65.18, 44.7, 20.801, 
  13.272, 18563.307, 1.5, 424.688, 5.81, 30.1, 44.4, "", 7.454, 75.05, 
  0.816}, {"BGR", "Europe", "Bulgaria", "2020-08-28", 16065., 157., 133.429, 
  603., 9., 9.143, 2312.028, 22.595, 19.203, 86.782, 1.295, 1.316, 0.94, 65., 
  9.355, 726., 104.484, "", "", "", "", "", 392089., 56.428, "", 4767., 
  0.686, 0.028, 35.7, "tests performed", "", "", "", "", "", "", "", "", "", 
  38.89, 6.948445*^6, 65.18, 44.7, 20.801, 13.272, 18563.307, 1.5, 424.688, 
  5.81, 30.1, 44.4, "", 7.454, 75.05, 0.816}, {"BGR", "Europe", "Bulgaria", 
  "2020-08-29", 16164., 99., 147.571, 605., 2., 9.429, 2326.276, 14.248, 
  21.238, 87.07, 0.288, 1.357, 0.94, 59., 8.491, 712., 102.469, "", "", "", 
  "", 6337., 398426., 57.34, 0.912, 4761., 0.685, 0.031, 32.3, 
  "tests performed", "", "", "", "", "", "", "", "", "", 38.89, 6.948445*^6, 
  65.18, 44.7, 20.801, 13.272, 18563.307, 1.5, 424.688, 5.81, 30.1, 44.4, "", 
  7.454, 75.05, 0.816}, {"BGR", "Europe", "Bulgaria", "2020-08-30", 16190., 
  26., 129., 613., 8., 9.714, 2330.018, 3.742, 18.565, 88.221, 1.151, 1.398, 
  0.94, 61., 8.779, 723., 104.052, "", "", "", "", 6257., 404683., 58.241, 
  0.9, 5169., 0.744, 0.025, 40.1, "tests performed", "", "", "", "", "", "", 
  "", "", "", 38.89, 6.948445*^6, 65.18, 44.7, 20.801, 13.272, 18563.307, 
  1.5, 424.688, 5.81, 30.1, 44.4, "", 7.454, 75.05, 0.816}, 
 {"BGR", "Europe", "Bulgaria", "2020-08-31", 16266., 76., 125.714, 629., 16., 
  9.429, 2340.955, 10.938, 18.092, 90.524, 2.303, 1.357, 0.95, 63., 9.067, 
  726., 104.484, "", "", "", "", "", "", "", "", 5152., 0.741, 0.024, 41., 
  "tests performed", "", "", "", "", "", "", "", "", "", 38.89, 6.948445*^6, 
  65.18, 44.7, 20.801, 13.272, 18563.307, 1.5, 424.688, 5.81, 30.1, 44.4, "", 
  7.454, 75.05, 0.816}, {"BGR", "Europe", "Bulgaria", "2020-09-01", 16454., 
  188., 123.571, 642., 13., 10., 2368.012, 27.056, 17.784, 92.395, 1.871, 
  1.439, 0.97, 65., 9.355, 727., 104.628, "", "", "", "", "", 409013., 
  58.864, "", 4948., 0.712, 0.025, 40., "tests performed", "", "", "", "", 
  "", "", "", "", "", 38.89, 6.948445*^6, 65.18, 44.7, 20.801, 13.272, 
  18563.307, 1.5, 424.688, 5.81, 30.1, 44.4, "", 7.454, 75.05, 0.816}, 
 {"BGR", "Europe", "Bulgaria", "2020-09-02", 16617., 163., 123.714, 648., 6., 
  8.857, 2391.47, 23.458, 17.805, 93.258, 0.864, 1.275, 0.98, 62., 8.923, 
  737., 106.067, "", "", "", "", 6784., 415797., 59.84, 0.976, 4478., 0.644, 
  0.028, 36.2, "tests performed", "", "", "", "", "", "", "", "", "", 38.89, 
  6.948445*^6, 65.18, 44.7, 20.801, 13.272, 18563.307, 1.5, 424.688, 5.81, 
  30.1, 44.4, "", 7.454, 75.05, 0.816}, {"BGR", "Europe", "Bulgaria", 
  "2020-09-03", 16775., 158., 123.857, 658., 10., 9.143, 2414.209, 22.739, 
  17.825, 94.697, 1.439, 1.316, 0.98, 63., 9.067, 758., 109.089, "", "", "", 
  "", 5443., 421240., 60.624, 0.783, 4710., 0.678, 0.026, 38., 
  "tests performed", "", "", "", "", "", "", "", "", "", 38.89, 6.948445*^6, 
  65.18, 44.7, 20.801, 13.272, 18563.307, 1.5, 424.688, 5.81, 30.1, 44.4, "", 
  7.454, 75.05, 0.816}, {"BGR", "Europe", "Bulgaria", "2020-09-04", 16954., 
  179., 127., 665., 7., 8.857, 2439.97, 25.761, 18.277, 95.705, 1.007, 1.275, 
  0.98, 61., 8.779, 764., 109.953, "", "", "", "", 7026., 428266., 61.635, 
  1.011, 5168., 0.744, 0.025, 40.7, "tests performed", "", "", "", "", "", 
  "", "", "", "", 38.89, 6.948445*^6, 65.18, 44.7, 20.801, 13.272, 18563.307, 
  1.5, 424.688, 5.81, 30.1, 44.4, "", 7.454, 75.05, 0.816}, 
 {"BGR", "Europe", "Bulgaria", "2020-09-05", 17050., 96., 126.571, 671., 6., 
  9.429, 2453.786, 13.816, 18.216, 96.568, 0.864, 1.357, 0.98, 56., 8.059, 
  763., 109.809, "", "", "", "", 8129., 436395., 62.805, 1.17, 5424., 0.781, 
  0.023, 42.9, "tests performed", "", "", "", "", "", "", "", "", "", 38.89, 
  6.948445*^6, 65.18, 44.7, 20.801, 13.272, 18563.307, 1.5, 424.688, 5.81, 
  30.1, 44.4, "", 7.454, 75.05, 0.816}, {"BGR", "Europe", "Bulgaria", 
  "2020-09-06", 17089., 39., 128.429, 676., 5., 9., 2459.399, 5.613, 18.483, 
  97.288, 0.72, 1.295, 0.97, 57., 8.203, 755., 108.657, "", "", "", "", 
  4765., 441160., 63.49, 0.686, 5211., 0.75, 0.025, 40.6, "tests performed", 
  "", "", "", "", "", "", "", "", "", 38.89, 6.948445*^6, 65.18, 44.7, 
  20.801, 13.272, 18563.307, 1.5, 424.688, 5.81, 30.1, 44.4, "", 7.454, 
  75.05, 0.816}, {"BGR", "Europe", "Bulgaria", "2020-09-07", 17146., 57., 
  125.714, 677., 1., 6.857, 2467.602, 8.203, 18.092, 97.432, 0.144, 0.987, 
  0.97, 54., 7.772, 766., 110.24, "", "", "", "", "", "", "", "", 5269., 
  0.758, 0.024, 41.9, "tests performed", "", "", "", "", "", "", "", "", "", 
  38.89, 6.948445*^6, 65.18, 44.7, 20.801, 13.272, 18563.307, 1.5, 424.688, 
  5.81, 30.1, 44.4, "", 7.454, 75.05, 0.816}, {"BGR", "Europe", "Bulgaria", 
  "2020-09-08", 17313., 167., 122.714, 692., 15., 7.143, 2491.637, 24.034, 
  17.661, 99.591, 2.159, 1.028, 0.99, 53., 7.628, 773., 111.248, "", "", "", 
  "", "", 446303., 64.231, "", 5327., 0.767, 0.023, 43.4, "tests performed", 
  "", "", "", "", "", "", "", "", "", 38.89, 6.948445*^6, 65.18, 44.7, 
  20.801, 13.272, 18563.307, 1.5, 424.688, 5.81, 30.1, 44.4, "", 7.454, 
  75.05, 0.816}, {"BGR", "Europe", "Bulgaria", "2020-09-09", 17435., 122., 
  116.857, 702., 10., 7.714, 2509.195, 17.558, 16.818, 101.03, 1.439, 1.11, 
  1., 57., 8.203, 762., 109.665, "", "", "", "", 5145., 451448., 64.971, 
  0.74, 5093., 0.733, 0.023, 43.6, "tests performed", "", "", "", "", "", "", 
  "", "", "", 38.89, 6.948445*^6, 65.18, 44.7, 20.801, 13.272, 18563.307, 
  1.5, 424.688, 5.81, 30.1, 44.4, "", 7.454, 75.05, 0.816}, 
 {"BGR", "Europe", "Bulgaria", "2020-09-10", 17598., 163., 117.571, 706., 4., 
  6.857, 2532.653, 23.458, 16.921, 101.605, 0.576, 0.987, 1.03, 60., 8.635, 
  753., 108.37, "", "", "", "", "", "", "", "", 5026., 0.723, 0.023, 42.7, 
  "tests performed", "", "", "", "", "", "", "", "", "", 38.89, 6.948445*^6, 
  65.18, 44.7, 20.801, 13.272, 18563.307, 1.5, 424.688, 5.81, 30.1, 44.4, "", 
  7.454, 75.05, 0.816}, {"BGR", "Europe", "Bulgaria", "2020-09-11", 17799., 
  201., 120.714, 713., 7., 6.857, 2561.58, 28.927, 17.373, 102.613, 1.007, 
  0.987, 1.04, 55., 7.915, 746., 107.362, "", "", "", "", "", 461403., 
  66.404, "", 4734., 0.681, 0.025, 39.2, "tests performed", "", "", "", "", 
  "", "", "", "", "", 38.89, 6.948445*^6, 65.18, 44.7, 20.801, 13.272, 
  18563.307, 1.5, 424.688, 5.81, 30.1, 44.4, "", 7.454, 75.05, 0.816}, 
 {"BGR", "Europe", "Bulgaria", "2020-09-12", 17891., 92., 120.143, 717., 4., 
  6.571, 2574.821, 13.24, 17.291, 103.189, 0.576, 0.946, 1.05, 56., 8.059, 
  735., 105.779, "", "", "", "", 2330., 463733., 66.739, 0.335, 3905., 0.562, 
  0.031, 32.5, "tests performed", "", "", "", "", "", "", "", "", "", 38.89, 
  6.948445*^6, 65.18, 44.7, 20.801, 13.272, 18563.307, 1.5, 424.688, 5.81, 
  30.1, 44.4, "", 7.454, 75.05, 0.816}, {"BGR", "Europe", "Bulgaria", 
  "2020-09-13", 17918., 27., 118.429, 720., 3., 6.286, 2578.706, 3.886, 
  17.044, 103.62, 0.432, 0.905, 1.05, 53., 7.628, 736., 105.923, "", "", "", 
  "", "", "", "", "", 3291., 0.474, 0.036, 27.8, "tests performed", "", "", 
  "", "", "", "", "", "", "", 38.89, 6.948445*^6, 65.18, 44.7, 20.801, 
  13.272, 18563.307, 1.5, 424.688, 5.81, 30.1, 44.4, "", 7.454, 75.05, 
  0.816}, {"BGR", "Europe", "Bulgaria", "2020-09-14", 18061., 143., 130.714, 
  729., 9., 7.429, 2599.287, 20.58, 18.812, 104.916, 1.295, 1.069, 1.07, 53., 
  7.628, 740., 106.499, "", "", "", "", "", 464657., 66.872, "", 2989., 0.43, 
  0.044, 22.9, "tests performed", "", "", "", "", "", "", "", "", "", 38.89, 
  6.948445*^6, 65.18, 44.7, 20.801, 13.272, 18563.307, 1.5, 424.688, 5.81, 
  30.1, 44.4, "", 7.454, 75.05, 0.816}, {"BGR", "Europe", "Bulgaria", 
  "2020-09-15", 18216., 155., 129., 736., 7., 6.286, 2621.594, 22.307, 
  18.565, 105.923, 1.007, 0.905, 1.07, 49., 7.052, 730., 105.059, "", "", "", 
  "", 7475., 472132., 67.948, 1.076, 3690., 0.531, 0.035, 28.6, 
  "tests performed", "", "", "", "", "", "", "", "", "", 35.19, 6.948445*^6, 
  65.18, 44.7, 20.801, 13.272, 18563.307, 1.5, 424.688, 5.81, 30.1, 44.4, "", 
  7.454, 75.05, 0.816}, {"BGR", "Europe", "Bulgaria", "2020-09-16", 18390., 
  174., 136.429, 739., 3., 5.286, 2646.635, 25.042, 19.634, 106.355, 0.432, 
  0.761, 1.07, 46., 6.62, 734., 105.635, "", "", "", "", 4835., 476967., 
  68.644, 0.696, 3646., 0.525, 0.037, 26.7, "tests performed", "", "", "", 
  "", "", "", "", "", "", 35.19, 6.948445*^6, 65.18, 44.7, 20.801, 13.272, 
  18563.307, 1.5, 424.688, 5.81, 30.1, 44.4, "", 7.454, 75.05, 0.816}, 
 {"BGR", "Europe", "Bulgaria", "2020-09-17", 18544., 154., 135.143, 749., 
  10., 6.143, 2668.799, 22.163, 19.449, 107.794, 1.439, 0.884, 1.08, 43., 
  6.188, 744., 107.074, "", "", "", "", "", "", "", "", 3353., 0.483, 0.04, 
  24.8, "tests performed", "", "", "", "", "", "", "", "", "", 35.19, 
  6.948445*^6, 65.18, 44.7, 20.801, 13.272, 18563.307, 1.5, 424.688, 5.81, 
  30.1, 44.4, "", 7.454, 75.05, 0.816}, {"BGR", "Europe", "Bulgaria", 
  "2020-09-18", 18733., 189., 133.429, 753., 4., 5.714, 2695.999, 27.2, 
  19.203, 108.37, 0.576, 0.822, 1.08, 37., 5.325, 744., 107.074, "", "", "", 
  "", "", 482823., 69.486, "", 3060., 0.44, 0.044, 22.9, "tests performed", 
  "", "", "", "", "", "", "", "", "", 35.19, 6.948445*^6, 65.18, 44.7, 
  20.801, 13.272, 18563.307, 1.5, 424.688, 5.81, 30.1, 44.4, "", 7.454, 
  75.05, 0.816}, {"BGR", "Europe", "Bulgaria", "2020-09-19", 18819., 86., 
  132.571, 755., 2., 5.429, 2708.376, 12.377, 19.079, 108.657, 0.288, 0.781, 
  1.1, 34., 4.893, 728., 104.772, "", "", "", "", 8957., 491780., 70.776, 
  1.289, 4007., 0.577, 0.033, 30.2, "tests performed", "", "", "", "", "", 
  "", "", "", "", 35.19, 6.948445*^6, 65.18, 44.7, 20.801, 13.272, 18563.307, 
  1.5, 424.688, 5.81, 30.1, 44.4, "", 7.454, 75.05, 0.816}, 
 {"BGR", "Europe", "Bulgaria", "2020-09-20", 18863., 44., 135., 761., 6., 
  5.857, 2714.708, 6.332, 19.429, 109.521, 0.864, 0.843, 1.12, 37., 5.325, 
  723., 104.052, "", "", "", "", "", "", "", "", 4030., 0.58, 0.033, 29.9, 
  "tests performed", "", "", "", "", "", "", "", "", "", 35.19, 6.948445*^6, 
  65.18, 44.7, 20.801, 13.272, 18563.307, 1.5, 424.688, 5.81, 30.1, 44.4, "", 
  7.454, 75.05, 0.816}, {"BGR", "Europe", "Bulgaria", "2020-09-21", 19014., 
  151., 136.143, 765., 4., 5.143, 2736.44, 21.731, 19.593, 110.097, 0.576, 
  0.74, 1.13, 35., 5.037, 718., 103.332, "", "", "", "", "", 493029., 70.955, 
  "", 4053., 0.583, 0.034, 29.8, "tests performed", "", "", "", "", "", "", 
  "", "", "", 35.19, 6.948445*^6, 65.18, 44.7, 20.801, 13.272, 18563.307, 
  1.5, 424.688, 5.81, 30.1, 44.4, "", 7.454, 75.05, 0.816}, 
 {"BGR", "Europe", "Bulgaria", "2020-09-22", 19123., 109., 129.571, 767., 2., 
  4.429, 2752.127, 15.687, 18.648, 110.384, 0.288, 0.637, 1.15, 33., 4.749, 
  714., 102.757, "", "", "", "", 2988., 496017., 71.385, 0.43, 3412., 0.491, 
  0.038, 26.3, "tests performed", "", "", "", "", "", "", "", "", "", 35.19, 
  6.948445*^6, 65.18, 44.7, 20.801, 13.272, 18563.307, 1.5, 424.688, 5.81, 
  30.1, 44.4, "", 7.454, 75.05, 0.816}, {"BGR", "Europe", "Bulgaria", 
  "2020-09-23", 19283., 160., 127.571, 779., 12., 5.714, 2775.153, 23.027, 
  18.36, 112.111, 1.727, 0.822, 1.2, 31., 4.461, 716., 103.045, "", "", "", 
  "", 3049., 499066., 71.824, 0.439, 3157., 0.454, 0.04, 24.7, 
  "tests performed", "", "", "", "", "", "", "", "", "", 35.19, 6.948445*^6, 
  65.18, 44.7, 20.801, 13.272, 18563.307, 1.5, 424.688, 5.81, 30.1, 44.4, "", 
  7.454, 75.05, 0.816}, {"BGR", "Europe", "Bulgaria", "2020-09-24", 19573., 
  290., 147., 785., 6., 5.143, 2816.889, 41.736, 21.156, 112.975, 0.864, 
  0.74, 1.26, 29., 4.174, 726., 104.484, "", "", "", "", 8385., 507451., 
  73.031, 1.207, 3937., 0.567, 0.037, 26.8, "tests performed", "", "", "", 
  "", "", "", "", "", "", 35.19, 6.948445*^6, 65.18, 44.7, 20.801, 13.272, 
  18563.307, 1.5, 424.688, 5.81, 30.1, 44.4, "", 7.454, 75.05, 0.816}, 
 {"BGR", "Europe", "Bulgaria", "2020-09-25", 19828., 255., 156.429, 789., 4., 
  5.143, 2853.588, 36.699, 22.513, 113.551, 0.576, 0.74, 1.27, 30., 4.318, 
  744., 107.074, "", "", "", "", "", "", "", "", 3879., 0.558, 0.04, 24.8, 
  "tests performed", "", "", "", "", "", "", "", "", "", 35.19, 6.948445*^6, 
  65.18, 44.7, 20.801, 13.272, 18563.307, 1.5, 424.688, 5.81, 30.1, 44.4, "", 
  7.454, 75.05, 0.816}, {"BGR", "Europe", "Bulgaria", "2020-09-26", 19997., 
  169., 168.286, 789., 0., 4.857, 2877.91, 24.322, 24.219, 113.551, 0., 
  0.699, 1.29, 36., 5.181, 782., 112.543, "", "", "", "", "", 512498., 
  73.757, "", 2960., 0.426, 0.057, 17.6, "tests performed", "", "", "", "", 
  "", "", "", "", "", 35.19, 6.948445*^6, 65.18, 44.7, 20.801, 13.272, 
  18563.307, 1.5, 424.688, 5.81, 30.1, 44.4, "", 7.454, 75.05, 0.816}, 
 {"BGR", "Europe", "Bulgaria", "2020-09-27", 20055., 58., 170.286, 796., 7., 
  5., 2886.257, 8.347, 24.507, 114.558, 1.007, 0.72, 1.29, 36., 5.181, 791., 
  113.838, "", "", "", "", 2710., 515208., 74.147, 0.39, 3258., 0.469, 0.052, 
  19.1, "tests performed", "", "", "", "", "", "", "", "", "", 35.19, 
  6.948445*^6, 65.18, 44.7, 20.801, 13.272, 18563.307, 1.5, 424.688, 5.81, 
  30.1, 44.4, "", 7.454, 75.05, 0.816}, {"BGR", "Europe", "Bulgaria", 
  "2020-09-28", 20271., 216., 179.571, 807., 11., 6., 2917.343, 31.086, 
  25.843, 116.141, 1.583, 0.864, 1.3, 41., 5.901, 794., 114.27, "", "", "", 
  "", 1103., 516311., 74.306, 0.159, 3326., 0.479, 0.054, 18.5, 
  "tests performed", "", "", "", "", "", "", "", "", "", 35.19, 6.948445*^6, 
  65.18, 44.7, 20.801, 13.272, 18563.307, 1.5, 424.688, 5.81, 30.1, 44.4, "", 
  7.454, 75.05, 0.816}, {"BGR", "Europe", "Bulgaria", "2020-09-29", 20547., 
  276., 203.429, 813., 6., 6.571, 2957.064, 39.721, 29.277, 117.005, 0.864, 
  0.946, 1.31, 42., 6.045, 780., 112.255, "", "", "", "", 3302., 519613., 
  74.781, 0.475, 3371., 0.485, 0.06, 16.6, "tests performed", "", "", "", "", 
  "", "", "", "", "", 35.19, 6.948445*^6, 65.18, 44.7, 20.801, 13.272, 
  18563.307, 1.5, 424.688, 5.81, 30.1, 44.4, "", 7.454, 75.05, 0.816}, 
 {"BGR", "Europe", "Bulgaria", "2020-09-30", 20833., 286., 221.429, 825., 
  12., 6.571, 2998.225, 41.16, 31.867, 118.732, 1.727, 0.946, 1.31, 44., 
  6.332, 814., 117.149, "", "", "", "", 4736., 524349., 75.463, 0.682, 3612., 
  0.52, 0.061, 16.3, "tests performed", "", "", "", "", "", "", "", "", "", 
  35.19, 6.948445*^6, 65.18, 44.7, 20.801, 13.272, 18563.307, 1.5, 424.688, 
  5.81, 30.1, 44.4, "", 7.454, 75.05, 0.816}, {"BGR", "Europe", "Bulgaria", 
  "2020-10-01", 20833., 0., 180., 825., 0., 5.714, 2998.225, 0., 25.905, 
  118.732, 0., 0.822, 1.31, 44., 6.332, 837., 120.459, "", "", "", "", 4943., 
  529292., 76.174, 0.711, 3120., 0.449, 0.058, 17.3, "tests performed", "", 
  "", "", "", "", "", "", "", "", 35.19, 6.948445*^6, 65.18, 44.7, 20.801, 
  13.272, 18563.307, 1.5, 424.688, 5.81, 30.1, 44.4, "", 7.454, 75.05, 
  0.816}, {"BGR", "Europe", "Bulgaria", "2020-10-02", 21336., 503., 215.429, 
  838., 13., 7., 3070.615, 72.39, 31.004, 120.603, 1.871, 1.007, 1.39, 47., 
  6.764, 857., 123.337, "", "", "", "", 4843., 534135., 76.871, 0.697, 3452., 
  0.497, 0.062, 16., "tests performed", "", "", "", "", "", "", "", "", "", 
  35.19, 6.948445*^6, 65.18, 44.7, 20.801, 13.272, 18563.307, 1.5, 424.688, 
  5.81, 30.1, 44.4, "", 7.454, 75.05, 0.816}, {"BGR", "Europe", "Bulgaria", 
  "2020-10-03", 21518., 182., 217.286, 841., 3., 7.429, 3096.808, 26.193, 
  31.271, 121.034, 0.432, 1.069, 1.41, 50., 7.196, 887., 127.654, "", "", "", 
  "", 4820., 538955., 77.565, 0.694, 3780., 0.544, 0.057, 17.4, 
  "tests performed", "", "", "", "", "", "", "", "", "", 35.19, 6.948445*^6, 
  65.18, 44.7, 20.801, 13.272, 18563.307, 1.5, 424.688, 5.81, 30.1, 44.4, "", 
  7.454, 75.05, 0.816}, {"BGR", "Europe", "Bulgaria", "2020-10-04", 21587., 
  69., 218.857, 844., 3., 6.857, 3106.738, 9.93, 31.497, 121.466, 0.432, 
  0.987, 1.44, 54., 7.772, 912., 131.252, "", "", "", "", 2843., 541798., 
  77.974, 0.409, 3799., 0.547, 0.058, 17.4, "tests performed", "", "", "", 
  "", "", "", "", "", "", 35.19, 6.948445*^6, 65.18, 44.7, 20.801, 13.272, 
  18563.307, 1.5, 424.688, 5.81, 30.1, 44.4, "", 7.454, 75.05, 0.816}, 
 {"BGR", "Europe", "Bulgaria", "2020-10-05", 21870., 283., 228.429, 854., 
  10., 6.714, 3147.467, 40.729, 32.875, 122.905, 1.439, 0.966, 1.47, 56., 
  8.059, 917., 131.972, "", "", "", "", 1278., 543076., 78.158, 0.184, 3824., 
  0.55, 0.06, 16.7, "tests performed", "", "", "", "", "", "", "", "", "", 
  35.19, 6.948445*^6, 65.18, 44.7, 20.801, 13.272, 18563.307, 1.5, 424.688, 
  5.81, 30.1, 44.4, "", 7.454, 75.05, 0.816}, {"BGR", "Europe", "Bulgaria", 
  "2020-10-06", 22306., 436., 251.286, 862., 8., 7., 3210.215, 62.748, 
  36.164, 124.057, 1.151, 1.007, 1.51, 59., 8.491, 930., 133.843, "", "", "", 
  "", 3713., 546789., 78.692, 0.534, 3882., 0.559, 0.065, 15.4, 
  "tests performed", "", "", "", "", "", "", "", "", "", 35.19, 6.948445*^6, 
  65.18, 44.7, 20.801, 13.272, 18563.307, 1.5, 424.688, 5.81, 30.1, 44.4, "", 
  7.454, 75.05, 0.816}, {"BGR", "Europe", "Bulgaria", "2020-10-07", 22743., 
  437., 272.857, 873., 11., 6.857, 3273.106, 62.892, 39.269, 125.64, 1.583, 
  0.987, 1.54, 57., 8.203, 971., 139.743, "", "", "", "", 5431., 552220., 
  79.474, 0.782, 3982., 0.573, 0.069, 14.6, "tests performed", "", "", "", 
  "", "", "", "", "", "", 35.19, 6.948445*^6, 65.18, 44.7, 20.801, 13.272, 
  18563.307, 1.5, 424.688, 5.81, 30.1, 44.4, "", 7.454, 75.05, 0.816}, 
 {"BGR", "Europe", "Bulgaria", "2020-10-08", 23259., 516., 346.571, 880., 7., 
  7.857, 3347.368, 74.261, 49.878, 126.647, 1.007, 1.131, 1.56, 53., 7.628, 
  1033., 148.666, "", "", "", "", 4541., 556761., 80.127, 0.654, 3924., 
  0.565, 0.088, 11.3, "tests performed", "", "", "", "", "", "", "", "", "", 
  35.19, 6.948445*^6, 65.18, 44.7, 20.801, 13.272, 18563.307, 1.5, 424.688, 
  5.81, 30.1, 44.4, "", 7.454, 75.05, 0.816}, {"BGR", "Europe", "Bulgaria", 
  "2020-10-09", 23871., 612., 362.143, 887., 7., 7., 3435.445, 88.077, 
  52.119, 127.654, 1.007, 1.007, 1.57, 56., 8.059, 1063., 152.984, "", "", 
  "", "", 5209., 561970., 80.877, 0.75, 3976., 0.572, 0.091, 11., 
  "tests performed", "", "", "", "", "", "", "", "", "", 35.19, 6.948445*^6, 
  65.18, 44.7, 20.801, 13.272, 18563.307, 1.5, 424.688, 5.81, 30.1, 44.4, "", 
  7.454, 75.05, 0.816}, {"BGR", "Europe", "Bulgaria", "2020-10-10", 24319., 
  448., 400.143, 891., 4., 7.143, 3499.92, 64.475, 57.587, 128.23, 0.576, 
  1.028, 1.57, 58., 8.347, 1131., 162.77, "", "", "", "", 6048., 568018., 
  81.747, 0.87, 4152., 0.598, 0.096, 10.4, "tests performed", "", "", "", "", 
  "", "", "", "", "", 35.19, 6.948445*^6, 65.18, 44.7, 20.801, 13.272, 
  18563.307, 1.5, 424.688, 5.81, 30.1, 44.4, "", 7.454, 75.05, 0.816}, 
 {"BGR", "Europe", "Bulgaria", "2020-10-11", 24402., 83., 402.143, 892., 1., 
  6.857, 3511.865, 11.945, 57.875, 128.374, 0.144, 0.987, 1.57, 59., 8.491, 
  1189., 171.117, "", "", "", "", 3795., 571813., 82.294, 0.546, 4288., 
  0.617, 0.094, 10.7, "tests performed", "", "", "", "", "", "", "", "", "", 
  35.19, 6.948445*^6, 65.18, 44.7, 20.801, 13.272, 18563.307, 1.5, 424.688, 
  5.81, 30.1, 44.4, "", 7.454, 75.05, 0.816}, {"BGR", "Europe", "Bulgaria", 
  "2020-10-12", 24989., 587., 445.571, 915., 23., 8.714, 3596.344, 84.479, 
  64.125, 131.684, 3.31, 1.254, 1.59, 62., 8.923, 1205., 173.42, "", "", "", 
  "", 1191., 573004., 82.465, 0.171, 4275., 0.615, 0.104, 9.6, 
  "tests performed", "", "", "", "", "", "", "", "", "", 35.19, 6.948445*^6, 
  65.18, 44.7, 20.801, 13.272, 18563.307, 1.5, 424.688, 5.81, 30.1, 44.4, "", 
  7.454, 75.05, 0.816}, {"BGR", "Europe", "Bulgaria", "2020-10-13", 25774., 
  785., 495.429, 923., 8., 8.714, 3709.319, 112.975, 71.301, 132.835, 1.151, 
  1.254, 1.6, 65., 9.355, 1221., 175.723, "", "", "", "", 4320., 577324., 
  83.087, 0.622, 4362., 0.628, 0.114, 8.8, "tests performed", "", "", "", "", 
  "", "", "", "", "", 35.19, 6.948445*^6, 65.18, 44.7, 20.801, 13.272, 
  18563.307, 1.5, 424.688, 5.81, 30.1, 44.4, "", 7.454, 75.05, 0.816}, 
 {"BGR", "Europe", "Bulgaria", "2020-10-14", 26593., 819., 550., 929., 6., 
  8., 3827.187, 117.868, 79.154, 133.699, 0.864, 1.151, 1.6, 64., 9.211, 
  1307., 188.1, "", "", "", "", 5819., 583143., 83.924, 0.837, 4418., 0.636, 
  0.124, 8., "tests performed", "", "", "", "", "", "", "", "", "", 35.19, 
  6.948445*^6, 65.18, 44.7, 20.801, 13.272, 18563.307, 1.5, 424.688, 5.81, 
  30.1, 44.4, "", 7.454, 75.05, 0.816}, {"BGR", "Europe", "Bulgaria", 
  "2020-10-15", 27507., 914., 606.857, 944., 15., 9.143, 3958.727, 131.54, 
  87.337, 135.858, 2.159, 1.316, 1.6, 67., 9.642, 1380., 198.606, "", "", "", 
  "", 5898., 589041., 84.773, 0.849, 4611., 0.664, 0.132, 7.6, 
  "tests performed", "", "", "", "", "", "", "", "", "", 35.19, 6.948445*^6, 
  65.18, 44.7, 20.801, 13.272, 18563.307, 1.5, 424.688, 5.81, 30.1, 44.4, "", 
  7.454, 75.05, 0.816}, {"BGR", "Europe", "Bulgaria", "2020-10-16", 28505., 
  998., 662., 958., 14., 10.143, 4102.357, 143.629, 95.273, 137.873, 2.015, 
  1.46, 1.59, 74., 10.65, 1426., 205.226, "", "", "", "", 6324., 595365., 
  85.683, 0.91, 4771., 0.687, 0.139, 7.2, "tests performed", "", "", "", "", 
  "", "", "", "", "", 35.19, 6.948445*^6, 65.18, 44.7, 20.801, 13.272, 
  18563.307, 1.5, 424.688, 5.81, 30.1, 44.4, "", 7.454, 75.05, 0.816}, 
 {"BGR", "Europe", "Bulgaria", "2020-10-17", 29108., 603., 684.143, 968., 
  10., 11., 4189.139, 86.782, 98.46, 139.312, 1.439, 1.583, 1.59, 76., 
  10.938, 1450., 208.68, "", "", "", "", 7442., 602807., 86.754, 1.071, 
  4970., 0.715, 0.138, 7.3, "tests performed", "", "", "", "", "", "", "", 
  "", "", 35.19, 6.948445*^6, 65.18, 44.7, 20.801, 13.272, 18563.307, 1.5, 
  424.688, 5.81, 30.1, 44.4, "", 7.454, 75.05, 0.816}, 
 {"BGR", "Europe", "Bulgaria", "2020-10-18", 29503., 395., 728.714, 986., 
  18., 13.429, 4245.986, 56.847, 104.874, 141.902, 2.591, 1.933, 1.59, 79., 
  11.369, 1484., 213.573, "", "", "", "", 4602., 607409., 87.417, 0.662, 
  5085., 0.732, 0.143, 7., "tests performed", "", "", "", "", "", "", "", "", 
  "", 35.19, 6.948445*^6, 65.18, 44.7, 20.801, 13.272, 18563.307, 1.5, 
  424.688, 5.81, 30.1, 44.4, "", 7.454, 75.05, 0.816}, 
 {"BGR", "Europe", "Bulgaria", "2020-10-19", 30527., 1024., 791.143, 1008., 
  22., 13.286, 4393.357, 147.371, 113.859, 145.068, 3.166, 1.912, 1.6, 74., 
  10.65, 1500., 215.876, "", "", "", "", 1581., 608990., 87.644, 0.228, 
  5141., 0.74, 0.154, 6.5, "tests performed", "", "", "", "", "", "", "", "", 
  "", 35.19, 6.948445*^6, 65.18, 44.7, 20.801, 13.272, 18563.307, 1.5, 
  424.688, 5.81, 30.1, 44.4, "", 7.454, 75.05, 0.816}, 
 {"BGR", "Europe", "Bulgaria", "2020-10-20", 31863., 1336., 869.857, 1019., 
  11., 13.714, 4585.63, 192.273, 125.187, 146.652, 1.583, 1.974, 1.6, 88., 
  12.665, 1562., 224.798, "", "", "", "", 4406., 613396., 88.278, 0.634, 
  5153., 0.742, 0.169, 5.9, "tests performed", "", "", "", "", "", "", "", 
  "", "", 35.19, 6.948445*^6, 65.18, 44.7, 20.801, 13.272, 18563.307, 1.5, 
  424.688, 5.81, 30.1, 44.4, "", 7.454, 75.05, 0.816}, 
 {"BGR", "Europe", "Bulgaria", "2020-10-21", 33335., 1472., 963.143, 1048., 
  29., 17., 4797.476, 211.846, 138.613, 150.825, 4.174, 2.447, 1.6, 93., 
  13.384, 1633., 235.017, "", "", "", "", 11505., 624901., 89.934, 1.656, 
  5965., 0.858, 0.161, 6.2, "tests performed", "", "", "", "", "", "", "", 
  "", "", 35.19, 6.948445*^6, 65.18, 44.7, 20.801, 13.272, 18563.307, 1.5, 
  424.688, 5.81, 30.1, 44.4, "", 7.454, 75.05, 0.816}, 
 {"BGR", "Europe", "Bulgaria", "2020-10-22", 34930., 1595., 1060.429, 1064., 
  16., 17.143, 5027.024, 229.548, 152.614, 153.128, 2.303, 2.467, 1.59, 107., 
  15.399, 1732., 249.264, "", "", "", "", 8738., 633639., 91.191, 1.258, 
  6371., 0.917, 0.166, 6., "tests performed", "", "", "", "", "", "", "", "", 
  "", 35.19, 6.948445*^6, 65.18, 44.7, 20.801, 13.272, 18563.307, 1.5, 
  424.688, 5.81, 30.1, 44.4, "", 7.454, 75.05, 0.816}, 
 {"BGR", "Europe", "Bulgaria", "2020-10-23", 36519., 1589., 1144.857, 1077., 
  13., 17., 5255.708, 228.684, 164.765, 154.999, 1.871, 2.447, 1.58, 112., 
  16.119, 1792., 257.899, "", "", "", "", 9038., 642677., 92.492, 1.301, 
  6759., 0.973, 0.169, 5.9, "tests performed", "", "", "", "", "", "", "", 
  "", "", 39.35, 6.948445*^6, 65.18, 44.7, 20.801, 13.272, 18563.307, 1.5, 
  424.688, 5.81, 30.1, 44.4, "", 7.454, 75.05, 0.816}, 
 {"BGR", "Europe", "Bulgaria", "2020-10-24", 37562., 1043., 1207.714, 1084., 
  7., 16.571, 5405.814, 150.106, 173.811, 156.006, 1.007, 2.385, 1.58, 127., 
  18.277, 1886., 271.428, "", "", "", "", 9831., 652508., 93.907, 1.415, 
  7100., 1.022, 0.17, 5.9, "tests performed", "", "", "", "", "", "", "", "", 
  "", 39.35, 6.948445*^6, 65.18, 44.7, 20.801, 13.272, 18563.307, 1.5, 
  424.688, 5.81, 30.1, 44.4, "", 7.454, 75.05, 0.816}, 
 {"BGR", "Europe", "Bulgaria", "2020-10-25", 37889., 327., 1198., 1094., 10., 
  15.429, 5452.875, 47.061, 172.413, 157.445, 1.439, 2.22, 1.59, 138., 
  19.861, 1976., 284.38, "", "", "", "", 7094., 659602., 94.928, 1.021, 
  7456., 1.073, 0.161, 6.2, "tests performed", "", "", "", "", "", "", "", 
  "", "", 39.35, 6.948445*^6, 65.18, 44.7, 20.801, 13.272, 18563.307, 1.5, 
  424.688, 5.81, 30.1, 44.4, "", 7.454, 75.05, 0.816}, 
 {"BGR", "Europe", "Bulgaria", "2020-10-26", 40132., 2243., 1372.143, 1136., 
  42., 18.286, 5775.681, 322.806, 197.475, 163.49, 6.045, 2.632, 1.61, 146., 
  21.012, 2036., 293.015, "", "", "", "", 2257., 661859., 95.253, 0.325, 
  7553., 1.087, 0.182, 5.5, "tests performed", "", "", "", "", "", "", "", 
  "", "", 39.35, 6.948445*^6, 65.18, 44.7, 20.801, 13.272, 18563.307, 1.5, 
  424.688, 5.81, 30.1, 44.4, "", 7.454, 75.05, 0.816}, 
 {"BGR", "Europe", "Bulgaria", "2020-10-27", 42701., 2569., 1548.286, 1161., 
  25., 20.286, 6145.404, 369.723, 222.825, 167.088, 3.598, 2.919, 1.61, 149., 
  21.444, 2130., 306.543, "", "", "", "", 7659., 669518., 96.355, 1.102, 
  8017., 1.154, 0.193, 5.2, "tests performed", "", "", "", "", "", "", "", 
  "", "", 39.35, 6.948445*^6, 65.18, 44.7, 20.801, 13.272, 18563.307, 1.5, 
  424.688, 5.81, 30.1, 44.4, "", 7.454, 75.05, 0.816}, 
 {"BGR", "Europe", "Bulgaria", "2020-10-28", 45461., 2760., 1732.286, 1197., 
  36., 21.286, 6542.615, 397.211, 249.306, 172.269, 5.181, 3.063, 1.59, 145., 
  20.868, 2217., 319.064, "", "", "", "", 11226., 680744., 97.971, 1.616, 
  7978., 1.148, 0.217, 4.6, "tests performed", "", "", "", "", "", "", "", 
  "", "", 39.35, 6.948445*^6, 65.18, 44.7, 20.801, 13.272, 18563.307, 1.5, 
  424.688, 5.81, 30.1, 44.4, "", 7.454, 75.05, 0.816}, 
 {"BGR", "Europe", "Bulgaria", "2020-10-29", 48150., 2689., 1888.571, 1225., 
  28., 23., 6929.608, 386.993, 271.798, 176.298, 4.03, 3.31, 1.56, 162., 
  23.315, 2316., 333.312, "", "", "", "", 9946., 690690., 99.402, 1.431, 
  8150., 1.173, 0.232, 4.3, "tests performed", "", "", "", "", "", "", "", 
  "", "", 48.15, 6.948445*^6, 65.18, 44.7, 20.801, 13.272, 18563.307, 1.5, 
  424.688, 5.81, 30.1, 44.4, "", 7.454, 75.05, 0.816}, 
 {"BGR", "Europe", "Bulgaria", "2020-10-30", 51041., 2891., 2074.571, 1254., 
  29., 25.286, 7345.672, 416.064, 298.566, 180.472, 4.174, 3.639, 1.53, 167., 
  24.034, 2376., 341.947, "", "", "", "", 11376., 702066., 101.039, 1.637, 
  8484., 1.221, 0.245, 4.1, "tests performed", "", "", "", "", "", "", "", 
  "", "", 48.15, 6.948445*^6, 65.18, 44.7, 20.801, 13.272, 18563.307, 1.5, 
  424.688, 5.81, 30.1, 44.4, "", 7.454, 75.05, 0.816}, 
 {"BGR", "Europe", "Bulgaria", "2020-10-31", 52844., 1803., 2183.143, 1279., 
  25., 27.857, 7605.155, 259.483, 314.192, 184.07, 3.598, 4.009, 1.5, 165., 
  23.746, 2447., 352.165, "", "", "", "", 12634., 714700., 102.858, 1.818, 
  8885., 1.279, 0.246, 4.1, "tests performed", "", "", "", "", "", "", "", 
  "", "", 48.15, 6.948445*^6, 65.18, 44.7, 20.801, 13.272, 18563.307, 1.5, 
  424.688, 5.81, 30.1, 44.4, "", 7.454, 75.05, 0.816}, 
 {"BGR", "Europe", "Bulgaria", "2020-11-01", 54069., 1225., 2311.429, 1298., 
  19., 29.143, 7781.453, 176.298, 332.654, 186.804, 2.734, 4.194, 1.48, 166., 
  23.89, 2612., 375.911, "", "", "", "", 7259., 721959., 103.902, 1.045, 
  8908., 1.282, 0.259, 3.9, "tests performed", "", "", "", "", "", "", "", 
  "", "", 48.15, 6.948445*^6, 65.18, 44.7, 20.801, 13.272, 18563.307, 1.5, 
  424.688, 5.81, 30.1, 44.4, "", 7.454, 75.05, 0.816}, 
 {"BGR", "Europe", "Bulgaria", "2020-11-02", 56496., 2427., 2337.714, 1349., 
  51., 30.429, 8130.74, 349.287, 336.437, 194.144, 7.34, 4.379, 1.44, 169., 
  24.322, 2680., 385.698, "", "", "", "", 5457., 727416., 104.688, 0.785, 
  9365., 1.348, 0.25, 4., "tests performed", "", "", "", "", "", "", "", "", 
  "", 48.15, 6.948445*^6, 65.18, 44.7, 20.801, 13.272, 18563.307, 1.5, 
  424.688, 5.81, 30.1, 44.4, "", 7.454, 75.05, 0.816}, 
 {"BGR", "Europe", "Bulgaria", "2020-11-03", 60537., 4041., 2548., 1412., 
  63., 35.857, 8712.309, 581.569, 366.701, 203.211, 9.067, 5.16, 1.43, 180., 
  25.905, 2841., 408.868, "", "", "", "", 7910., 735326., 105.826, 1.138, 
  9401., 1.353, 0.271, 3.7, "tests performed", "", "", "", "", "", "", "", 
  "", "", 48.15, 6.948445*^6, 65.18, 44.7, 20.801, 13.272, 18563.307, 1.5, 
  424.688, 5.81, 30.1, 44.4, "", 7.454, 75.05, 0.816}, 
 {"BGR", "Europe", "Bulgaria", "2020-11-04", 64591., 4054., 2732.857, 1466., 
  54., 38.429, 9295.749, 583.44, 393.305, 210.982, 7.772, 5.531, 1.41, 210., 
  30.223, 2922., 420.526, "", "", "", "", 11066., 746392., 107.419, 1.593, 
  9378., 1.35, 0.291, 3.4, "tests performed", "", "", "", "", "", "", "", "", 
  "", 48.15, 6.948445*^6, 65.18, 44.7, 20.801, 13.272, 18563.307, 1.5, 
  424.688, 5.81, 30.1, 44.4, "", 7.454, 75.05, 0.816}, 
 {"BGR", "Europe", "Bulgaria", "2020-11-05", 68345., 3754., 2885., 1518., 
  52., 41.857, 9836.014, 540.265, 415.201, 218.466, 7.484, 6.024, 1.37, 239., 
  34.396, 3191., 459.239, "", "", "", "", 13203., 759595., 109.319, 1.9, 
  9844., 1.417, 0.293, 3.4, "tests performed", "", "", "", "", "", "", "", 
  "", "", 48.15, 6.948445*^6, 65.18, 44.7, 20.801, 13.272, 18563.307, 1.5, 
  424.688, 5.81, 30.1, 44.4, "", 7.454, 75.05, 0.816}, 
 {"BGR", "Europe", "Bulgaria", "2020-11-06", 72184., 3839., 3020.429, 1576., 
  58., 46., 10388.511, 552.498, 434.691, 226.813, 8.347, 6.62, 1.33, 250., 
  35.979, 3424., 492.772, "", "", "", "", 11131., 770726., 110.921, 1.602, 
  9809., 1.412, 0.308, 3.2, "tests performed", "", "", "", "", "", "", "", 
  "", "", 48.15, 6.948445*^6, 65.18, 44.7, 20.801, 13.272, 18563.307, 1.5, 
  424.688, 5.81, 30.1, 44.4, "", 7.454, 75.05, 0.816}, 
 {"BGR", "Europe", "Bulgaria", "2020-11-07", 74485., 2301., 3091.571, 1632., 
  56., 50.429, 10719.665, 331.153, 444.93, 234.873, 8.059, 7.258, 1.3, 257., 
  36.987, 3563., 512.777, "", "", "", "", 13849., 784575., 112.914, 1.993, 
  9982., 1.437, 0.31, 3.2, "tests performed", "", "", "", "", "", "", "", "", 
  "", 48.15, 6.948445*^6, 65.18, 44.7, 20.801, 13.272, 18563.307, 1.5, 
  424.688, 5.81, 30.1, 44.4, "", 7.454, 75.05, 0.816}, 
 {"BGR", "Europe", "Bulgaria", "2020-11-08", 75160., 675., 3013., 1665., 33., 
  52.429, 10816.809, 97.144, 433.622, 239.622, 4.749, 7.545, 1.27, 271., 
  39.002, 3715., 534.652, "", "", "", "", 8702., 793277., 114.166, 1.252, 
  10188., 1.466, 0.296, 3.4, "tests performed", "", "", "", "", "", "", "", 
  "", "", 48.15, 6.948445*^6, 65.18, 44.7, 20.801, 13.272, 18563.307, 1.5, 
  424.688, 5.81, 30.1, 44.4, "", 7.454, 75.05, 0.816}, 
 {"BGR", "Europe", "Bulgaria", "2020-11-09", 78976., 3816., 3211.429, 1771., 
  106., 60.286, 11365.996, 549.188, 462.179, 254.877, 15.255, 8.676, 1.24, 
  272., 39.145, 3822., 550.051, "", "", "", "", 2151., 795428., 114.476, 
  0.31, 9716., 1.398, 0.331, 3., "tests performed", "", "", "", "", "", "", 
  "", "", "", 48.15, 6.948445*^6, 65.18, 44.7, 20.801, 13.272, 18563.307, 
  1.5, 424.688, 5.81, 30.1, 44.4, "", 7.454, 75.05, 0.816}, 
 {"BGR", "Europe", "Bulgaria", "2020-11-10", 83366., 4390., 3261.286, 1851., 
  80., 62.714, 11997.792, 631.796, 469.355, 266.391, 11.513, 9.026, 1.21, 
  270., 38.858, 4004., 576.244, "", "", "", "", 8826., 804254., 115.746, 
  1.27, 9847., 1.417, 0.331, 3., "tests performed", "", "", "", "", "", "", 
  "", "", "", 48.15, 6.948445*^6, 65.18, 44.7, 20.801, 13.272, 18563.307, 
  1.5, 424.688, 5.81, 30.1, 44.4, "", 7.454, 75.05, 0.816}, 
 {"BGR", "Europe", "Bulgaria", "2020-11-11", 87311., 3945., 3245.714, 1898., 
  47., 61.714, 12565.545, 567.753, 467.114, 273.155, 6.764, 8.882, 1.18, 
  280., 40.297, 4176., 600.998, "", "", "", "", 11068., 815322., 117.339, 
  1.593, 9847., 1.417, 0.33, 3., "tests performed", "", "", "", "", "", "", 
  "", "", "", 48.15, 6.948445*^6, 65.18, 44.7, 20.801, 13.272, 18563.307, 
  1.5, 424.688, 5.81, 30.1, 44.4, "", 7.454, 75.05, 0.816}, 
 {"BGR", "Europe", "Bulgaria", "2020-11-12", 90725., 3414., 3197.143, 1970., 
  72., 64.571, 13056.878, 491.333, 460.124, 283.517, 10.362, 9.293, 1.16, 
  276., 39.721, 4478., 644.461, "", "", "", "", 10830., 826152., 118.897, 
  1.559, 9508., 1.368, 0.336, 3., "tests performed", "", "", "", "", "", "", 
  "", "", "", 48.15, 6.948445*^6, 65.18, 44.7, 20.801, 13.272, 18563.307, 
  1.5, 424.688, 5.81, 30.1, 44.4, "", 7.454, 75.05, 0.816}, 
 {"BGR", "Europe", "Bulgaria", "2020-11-13", 94937., 4212., 3250.429, 2055., 
  85., 68.429, 13663.057, 606.179, 467.792, 295.75, 12.233, 9.848, 1.15, 
  284., 40.872, 4768., 686.197, "", "", "", "", 8885., 835037., 120.176, 
  1.279, 9187., 1.322, 0.354, 2.8, "tests performed", "", "", "", "", "", "", 
  "", "", "", 48.15, 6.948445*^6, 65.18, 44.7, 20.801, 13.272, 18563.307, 
  1.5, 424.688, 5.81, 30.1, 44.4, "", 7.454, 75.05, 0.816}, 
 {"BGR", "Europe", "Bulgaria", "2020-11-14", 97435., 2498., 3278.571, 2091., 
  36., 65.571, 14022.562, 359.505, 471.842, 300.931, 5.181, 9.437, 1.13, 
  288., 41.448, 4949., 712.246, "", "", "", "", 12413., 847450., 121.963, 
  1.786, 8982., 1.293, 0.365, 2.7, "tests performed", "", "", "", "", "", "", 
  "", "", "", 48.15, 6.948445*^6, 65.18, 44.7, 20.801, 13.272, 18563.307, 
  1.5, 424.688, 5.81, 30.1, 44.4, "", 7.454, 75.05, 0.816}, 
 {"BGR", "Europe", "Bulgaria", "2020-11-15", 98251., 816., 3298.714, 2130., 
  39., 66.429, 14139.998, 117.436, 474.741, 306.543, 5.613, 9.56, 1.12, 295., 
  42.456, 5166., 743.476, "", "", "", "", 6450., 853900., 122.891, 0.928, 
  8660., 1.246, 0.381, 2.6, "tests performed", "", "", "", "", "", "", "", 
  "", "", 48.15, 6.948445*^6, 65.18, 44.7, 20.801, 13.272, 18563.307, 1.5, 
  424.688, 5.81, 30.1, 44.4, "", 7.454, 75.05, 0.816}, 
 {"BGR", "Europe", "Bulgaria", "2020-11-16", 101770., 3519., 3256.286, 2282., 
  152., 73., 14646.442, 506.444, 468.635, 328.419, 21.875, 10.506, 1.1, 293., 
  42.168, 5247., 755.133, "", "", "", "", 2716., 856616., 123.282, 0.391, 
  8741., 1.258, 0.373, 2.7, "tests performed", "", "", "", "", "", "", "", 
  "", "", 48.15, 6.948445*^6, 65.18, 44.7, 20.801, 13.272, 18563.307, 1.5, 
  424.688, 5.81, 30.1, 44.4, "", 7.454, 75.05, 0.816}, 
 {"BGR", "Europe", "Bulgaria", "2020-11-17", 106598., 4828., 3318.857, 2413., 
  131., 80.286, 15341.274, 694.832, 477.64, 347.272, 18.853, 11.554, 1.08, 
  288., 41.448, 5353., 770.388, "", "", "", "", 7934., 864550., 124.424, 
  1.142, 8614., 1.24, 0.385, 2.6, "tests performed", "", "", "", "", "", "", 
  "", "", "", 48.15, 6.948445*^6, 65.18, 44.7, 20.801, 13.272, 18563.307, 
  1.5, 424.688, 5.81, 30.1, 44.4, "", 7.454, 75.05, 0.816}, 
 {"BGR", "Europe", "Bulgaria", "2020-11-18", 110536., 3938., 3317.857, 2530., 
  117., 90.286, 15908.02, 566.746, 477.496, 364.11, 16.838, 12.994, 1.07, 
  303., 43.607, 5463., 786.219, "", "", "", "", 11611., 876161., 126.095, 
  1.671, 8691., 1.251, 0.382, 2.6, "tests performed", "", "", "", "", "", "", 
  "", "", "", 48.15, 6.948445*^6, 65.18, 44.7, 20.801, 13.272, 18563.307, 
  1.5, 424.688, 5.81, 30.1, 44.4, "", 7.454, 75.05, 0.816}, 
 {"BGR", "Europe", "Bulgaria", "2020-11-19", 114435., 3899., 3387.143, 2649., 
  119., 97., 16469.152, 561.133, 487.468, 381.236, 17.126, 13.96, 1.05, 313., 
  45.046, 5629., 810.109, "", "", "", "", 9949., 886110., 127.526, 1.432, 
  8565., 1.233, 0.395, 2.5, "tests performed", "", "", "", "", "", "", "", 
  "", "", 48.15, 6.948445*^6, 65.18, 44.7, 20.801, 13.272, 18563.307, 1.5, 
  424.688, 5.81, 30.1, 44.4, "", 7.454, 75.05, 0.816}, 
 {"BGR", "Europe", "Bulgaria", "2020-11-20", 118418., 3983., 3354.429, 2778., 
  129., 103.286, 17042.374, 573.222, 482.76, 399.802, 18.565, 14.865, 1.04, 
  344., 49.507, 5878., 845.945, "", "", "", "", 10311., 896421., 129.01, 
  1.484, 8769., 1.262, 0.383, 2.6, "tests performed", "", "", "", "", "", "", 
  "", "", "", 48.15, 6.948445*^6, 65.18, 44.7, 20.801, 13.272, 18563.307, 
  1.5, 424.688, 5.81, 30.1, 44.4, "", 7.454, 75.05, 0.816}, 
 {"BGR", "Europe", "Bulgaria", "2020-11-21", 120697., 2279., 3323.143, 2820., 
  42., 104.143, 17370.361, 327.987, 478.257, 405.846, 6.045, 14.988, 1.03, 
  383., 55.12, 5942., 855.155, "", "", "", "", 9786., 906207., 130.419, 
  1.408, 8394., 1.208, 0.396, 2.5, "tests performed", "", "", "", "", "", "", 
  "", "", "", 48.15, 6.948445*^6, 65.18, 44.7, 20.801, 13.272, 18563.307, 
  1.5, 424.688, 5.81, 30.1, 44.4, "", 7.454, 75.05, 0.816}, 
 {"BGR", "Europe", "Bulgaria", "2020-11-22", 121820., 1123., 3367., 2880., 
  60., 107.143, 17531.98, 161.619, 484.569, 414.481, 8.635, 15.42, 1.02, 
  408., 58.718, 6193., 891.279, "", "", "", "", 5729., 911936., 131.243, 
  0.825, 8291., 1.193, 0.406, 2.5, "tests performed", "", "", "", "", "", "", 
  "", "", "", 48.15, 6.948445*^6, 65.18, 44.7, 20.801, 13.272, 18563.307, 
  1.5, 424.688, 5.81, 30.1, 44.4, "", 7.454, 75.05, 0.816}, 
 {"BGR", "Europe", "Bulgaria", "2020-11-23", 124966., 3146., 3313.714, 3069., 
  189., 112.429, 17984.743, 452.763, 476.9, 441.682, 27.2, 16.18, 0.99, 408., 
  58.718, 6350., 913.874, "", "", "", "", 2787., 914723., 131.644, 0.401, 
  8301., 1.195, 0.399, 2.5, "tests performed", "", "", "", "", "", "", "", 
  "", "", 48.15, 6.948445*^6, 65.18, 44.7, 20.801, 13.272, 18563.307, 1.5, 
  424.688, 5.81, 30.1, 44.4, "", 7.454, 75.05, 0.816}, 
 {"BGR", "Europe", "Bulgaria", "2020-11-24", 129348., 4382., 3250., 3226., 
  157., 116.143, 18615.388, 630.645, 467.731, 464.277, 22.595, 16.715, 0.98, 
  399., 57.423, 6270., 902.36, "", "", "", "", 7244., 921967., 132.687, 
  1.043, 8202., 1.18, 0.396, 2.5, "tests performed", "", "", "", "", "", "", 
  "", "", "", 48.15, 6.948445*^6, 65.18, 44.7, 20.801, 13.272, 18563.307, 
  1.5, 424.688, 5.81, 30.1, 44.4, "", 7.454, 75.05, 0.816}, 
 {"BGR", "Europe", "Bulgaria", "2020-11-25", 133060., 3712., 3217.714, 3367., 
  141., 119.571, 19149.608, 534.22, 463.084, 484.569, 20.292, 17.208, 0.97, 
  392., 56.416, 6365., 916.032, "", "", "", "", 10474., 932441., 134.194, 
  1.507, 8040., 1.157, 0.4, 2.5, "tests performed", "", "", "", "", "", "", 
  "", "", "", 48.15, 6.948445*^6, 65.18, 44.7, 20.801, 13.272, 18563.307, 
  1.5, 424.688, 5.81, 30.1, 44.4, "", 7.454, 75.05, 0.816}, 
 {"BGR", "Europe", "Bulgaria", "2020-11-26", 136628., 3568., 3170.429, 3529., 
  162., 125.714, 19663.104, 513.496, 456.279, 507.883, 23.315, 18.092, 0.96, 
  410., 59.006, 6548., 942.369, "", "", "", "", 8820., 941261., 135.464, 
  1.269, 7879., 1.134, 0.402, 2.5, "tests performed", "", "", "", "", "", "", 
  "", "", "", 48.15, 6.948445*^6, 65.18, 44.7, 20.801, 13.272, 18563.307, 
  1.5, 424.688, 5.81, 30.1, 44.4, "", 7.454, 75.05, 0.816}, 
 {"BGR", "Europe", "Bulgaria", "2020-11-27", 139955., 3327., 3076.714, 3680., 
  151., 128.857, 20141.917, 478.812, 442.792, 529.615, 21.731, 18.545, 0.95, 
  430., 61.884, 6655., 957.768, "", "", "", "", 9093., 950354., 136.772, 
  1.309, 7705., 1.109, 0.399, 2.5, "tests performed", "", "", "", "", "", "", 
  "", "", "", 57.41, 6.948445*^6, 65.18, 44.7, 20.801, 13.272, 18563.307, 
  1.5, 424.688, 5.81, 30.1, 44.4, "", 7.454, 75.05, 0.816}, 
 {"BGR", "Europe", "Bulgaria", "2020-11-28", 141747., 1792., 3007.143, 3749., 
  69., 132.714, 20399.816, 257.899, 432.779, 539.545, 9.93, 19.1, 0.94, 436., 
  62.748, 6647., 956.617, "", "", "", "", 9179., 959533., 138.093, 1.321, 
  7618., 1.096, 0.395, 2.5, "tests performed", "", "", "", "", "", "", "", 
  "", "", 57.41, 6.948445*^6, 65.18, 44.7, 20.801, 13.272, 18563.307, 1.5, 
  424.688, 5.81, 30.1, 44.4, "", 7.454, 75.05, 0.816}, 
 {"BGR", "Europe", "Bulgaria", "2020-11-29", 142486., 739., 2952.286, 3814., 
  65., 133.429, 20506.171, 106.355, 424.884, 548.9, 9.355, 19.203, 0.94, 
  431., 62.028, 6830., 982.954, "", "", "", "", 4928., 964461., 138.802, 
  0.709, 7504., 1.08, 0.393, 2.5, "tests performed", "", "", "", "", "", "", 
  "", "", "", 57.41, 6.948445*^6, 65.18, 44.7, 20.801, 13.272, 18563.307, 
  1.5, 424.688, 5.81, 30.1, 44.4, "", 7.454, 75.05, 0.816}, 
 {"BGR", "Europe", "Bulgaria", "2020-11-30", 145300., 2814., 2904.857, 4035., 
  221., 138., 20911.154, 404.983, 418.059, 580.705, 31.806, 19.861, 0.93, 
  430., 61.884, 6869., 988.567, "", "", "", "", 1965., 966426., 139.085, 
  0.283, 7386., 1.063, 0.393, 2.5, "tests performed", "", "", "", "", "", "", 
  "", "", "", 53.7, 6.948445*^6, 65.18, 44.7, 20.801, 13.272, 18563.307, 1.5, 
  424.688, 5.81, 30.1, 44.4, "", 7.454, 75.05, 0.816}, 
 {"BGR", "Europe", "Bulgaria", "2020-12-01", 148775., 3475., 2775.286, 4188., 
  153., 137.429, 21411.265, 500.112, 399.411, 602.725, 22.019, 19.778, 0.92, 
  457., 65.77, 6783., 976.19, "", "", "", "", 6825., 973251., 140.067, 0.982, 
  7326., 1.054, 0.379, 2.6, "tests performed", "", "", "", "", "", "", "", 
  "", "", 53.7, 6.948445*^6, 65.18, 44.7, 20.801, 13.272, 18563.307, 1.5, 
  424.688, 5.81, 30.1, 44.4, "", 7.454, 75.05, 0.816}, 
 {"BGR", "Europe", "Bulgaria", "2020-12-02", 151913., 3138., 2693.286, 4347., 
  159., 140., 21862.877, 451.612, 387.61, 625.608, 22.883, 20.148, 0.93, 
  493., 70.951, 6635., 954.89, "", "", "", "", 9056., 982307., 141.371, 
  1.303, 7124., 1.025, 0.378, 2.6, "tests performed", "", "", "", "", "", "", 
  "", "", "", 53.7, 6.948445*^6, 65.18, 44.7, 20.801, 13.272, 18563.307, 1.5, 
  424.688, 5.81, 30.1, 44.4, "", 7.454, 75.05, 0.816}, 
 {"BGR", "Europe", "Bulgaria", "2020-12-03", 155193., 3280., 2652.143, 4503., 
  156., 139.143, 22334.925, 472.048, 381.689, 648.059, 22.451, 20.025, 0.94, 
  523., 75.269, 6635., 954.89, "", "", "", "", 8478., 990785., 142.591, 1.22, 
  7075., 1.018, 0.375, 2.7, "tests performed", "", "", "", "", "", "", "", 
  "", "", 53.7, 6.948445*^6, 65.18, 44.7, 20.801, 13.272, 18563.307, 1.5, 
  424.688, 5.81, 30.1, 44.4, "", 7.454, 75.05, 0.816}, 
 {"BGR", "Europe", "Bulgaria", "2020-12-04", 158807., 3614., 2693.143, 4650., 
  147., 138.571, 22855.042, 520.116, 387.589, 669.214, 21.156, 19.943, 0.95, 
  523., 75.269, 6766., 973.743, "", "", "", "", 9082., 999867., 143.898, 
  1.307, 7073., 1.018, 0.381, 2.6, "tests performed", "", "", "", "", "", "", 
  "", "", "", 53.7, 6.948445*^6, 65.18, 44.7, 20.801, 13.272, 18563.307, 1.5, 
  424.688, 5.81, 30.1, 44.4, "", 7.454, 75.05, 0.816}, 
 {"BGR", "Europe", "Bulgaria", "2020-12-05", 160844., 2037., 2728.143, 4729., 
  79., 140., 23148.201, 293.159, 392.626, 680.584, 11.369, 20.148, 0.95, 
  504., 72.534, 6744., 970.577, "", "", "", "", 9530., 1.009397*^6, 145.269, 
  1.372, 7123., 1.025, 0.383, 2.6, "tests performed", "", "", "", "", "", "", 
  "", "", "", 53.7, 6.948445*^6, 65.18, 44.7, 20.801, 13.272, 18563.307, 1.5, 
  424.688, 5.81, 30.1, 44.4, "", 7.454, 75.05, 0.816}, 
 {"BGR", "Europe", "Bulgaria", "2020-12-06", 161421., 577., 2705., 4797., 
  68., 140.429, 23231.241, 83.04, 389.296, 690.37, 9.786, 20.21, 0.94, 516., 
  74.261, 6959., 1001.519, "", "", "", "", 5986., 1.015383*^6, 146.131, 
  0.861, 7275., 1.047, 0.372, 2.7, "tests performed", "", "", "", "", "", "", 
  "", "", "", 53.7, 6.948445*^6, 65.18, 44.7, 20.801, 13.272, 18563.307, 1.5, 
  424.688, 5.81, 30.1, 44.4, "", 7.454, 75.05, 0.816}, 
 {"BGR", "Europe", "Bulgaria", "2020-12-07", 164185., 2764., 2697.857, 5010., 
  213., 139.286, 23629.028, 397.787, 388.268, 721.025, 30.654, 20.046, 0.93, 
  516., 74.261, 7000., 1007.42, "", "", "", "", 1424., 1.016807*^6, 146.336, 
  0.205, 7197., 1.036, 0.375, 2.7, "tests performed", "", "", "", "", "", "", 
  "", "", "", 53.7, 6.948445*^6, 65.18, 44.7, 20.801, 13.272, 18563.307, 1.5, 
  424.688, 5.81, 30.1, 44.4, "", 7.454, 75.05, 0.816}, 
 {"BGR", "Europe", "Bulgaria", "2020-12-08", 168165., 3980., 2770., 5156., 
  146., 138.286, 24201.818, 572.79, 398.65, 742.037, 21.012, 19.902, 0.92, 
  523., 75.269, 6821., 981.658, "", "", "", "", 6260., 1.023067*^6, 147.237, 
  0.901, 7117., 1.024, 0.389, 2.6, "tests performed", "", "", "", "", "", "", 
  "", "", "", 53.7, 6.948445*^6, 65.18, 44.7, 20.801, 13.272, 18563.307, 1.5, 
  424.688, 5.81, 30.1, 44.4, "", 7.454, 75.05, 0.816}, 
 {"BGR", "Europe", "Bulgaria", "2020-12-09", 171493., 3328., 2797.143, 5283., 
  127., 133.714, 24680.774, 478.956, 402.557, 760.314, 18.277, 19.244, 0.91, 
  514., 73.973, 6839., 984.249, "", "", "", "", 9715., 1.032782*^6, 148.635, 
  1.398, 7211., 1.038, 0.388, 2.6, "tests performed", "", "", "", "", "", "", 
  "", "", "", 53.7, 6.948445*^6, 65.18, 44.7, 20.801, 13.272, 18563.307, 1.5, 
  424.688, 5.81, 30.1, 44.4, "", 7.454, 75.05, 0.816}, 
 {"BGR", "Europe", "Bulgaria", "2020-12-10", 174568., 3075., 2767.857, 5405., 
  122., 128.857, 25123.319, 442.545, 398.342, 777.872, 17.558, 18.545, 0.89, 
  544., 78.291, 6998., 1007.132, "", "", "", "", 8578., 1.04136*^6, 149.87, 
  1.235, 7225., 1.04, 0.383, 2.6, "tests performed", "", "", "", "", "", "", 
  "", "", "", 53.7, 6.948445*^6, 65.18, 44.7, 20.801, 13.272, 18563.307, 1.5, 
  424.688, 5.81, 30.1, 44.4, "", 7.454, 75.05, 0.816}, 
 {"BGR", "Europe", "Bulgaria", "2020-12-11", 177665., 3097., 2694., 5562., 
  157., 130.286, 25569.03, 445.711, 387.713, 800.467, 22.595, 18.75, 0.87, 
  542., 78.003, 7084., 1019.509, "", "", "", "", 8470., 1.04983*^6, 151.088, 
  1.219, 7138., 1.027, 0.377, 2.6, "tests performed", "", "", "", "", "", "", 
  "", "", "", 53.7, 6.948445*^6, 65.18, 44.7, 20.801, 13.272, 18563.307, 1.5, 
  424.688, 5.81, 30.1, 44.4, "", 7.454, 75.05, 0.816}, 
 {"BGR", "Europe", "Bulgaria", "2020-12-12", 178952., 1287., 2586.857, 5626., 
  64., 128.143, 25754.251, 185.221, 372.293, 809.678, 9.211, 18.442, 0.84, 
  588., 84.623, 7151., 1029.151, "", "", "", "", 8587., 1.058417*^6, 152.324, 
  1.236, 7003., 1.008, 0.369, 2.7, "tests performed", "", "", "", "", "", "", 
  "", "", "", 53.7, 6.948445*^6, 65.18, 44.7, 20.801, 13.272, 18563.307, 1.5, 
  424.688, 5.81, 30.1, 44.4, "", 7.454, 75.05, 0.816}, 
 {"BGR", "Europe", "Bulgaria", "2020-12-13", 179449., 497., 2575.429, 5688., 
  62., 127.286, 25825.778, 71.527, 370.648, 818.6, 8.923, 18.319, 0.82, 595., 
  85.631, 7224., 1039.657, "", "", "", "", 4407., 1.062824*^6, 152.959, 
  0.634, 6777., 0.975, 0.38, 2.6, "tests performed", "", "", "", "", "", "", 
  "", "", "", 53.7, 6.948445*^6, 65.18, 44.7, 20.801, 13.272, 18563.307, 1.5, 
  424.688, 5.81, 30.1, 44.4, "", 7.454, 75.05, 0.816}, 
 {"BGR", "Europe", "Bulgaria", "2020-12-14", 181544., 2095., 2479.857, 5838., 
  150., 118.286, 26127.285, 301.506, 356.894, 840.188, 21.588, 17.023, 0.79, 
  590., 84.911, 7244., 1042.535, "", "", "", "", 1634., 1.064458*^6, 153.194, 
  0.235, 6807., 0.98, 0.364, 2.7, "tests performed", "", "", "", "", "", "", 
  "", "", "", 53.7, 6.948445*^6, 65.18, 44.7, 20.801, 13.272, 18563.307, 1.5, 
  424.688, 5.81, 30.1, 44.4, "", 7.454, 75.05, 0.816}, 
 {"BGR", "Europe", "Bulgaria", "2020-12-15", 184287., 2743., 2303.143, 6005., 
  167., 121.286, 26522.049, 394.765, 331.462, 864.222, 24.034, 17.455, 0.76, 
  580., 83.472, 7045., 1013.896, "", "", "", "", "", "", "", "", 6844., 
  0.985, 0.337, 3., "tests performed", "", "", "", "", "", "", "", "", "", 
  54.63, 6.948445*^6, 65.18, 44.7, 20.801, 13.272, 18563.307, 1.5, 424.688, 
  5.81, 30.1, 44.4, "", 7.454, 75.05, 0.816}, {"BGR", "Europe", "Bulgaria", 
  "2020-12-16", 186246., 1959., 2107.571, 6196., 191., 130.429, 26803.983, 
  281.934, 303.316, 891.71, 27.488, 18.771, 0.74, 582., 83.76, 6997., 
  1006.988, "", "", "", "", "", 1.077493*^6, 155.07, "", 6387., 0.919, 0.33, 
  3., "tests performed", "", "", "", "", "", "", "", "", "", 54.63, 
  6.948445*^6, 65.18, 44.7, 20.801, 13.272, 18563.307, 1.5, 424.688, 5.81, 
  30.1, 44.4, "", 7.454, 75.05, 0.816}, {"BGR", "Europe", "Bulgaria", 
  "2020-12-17", 188288., 2042., 1960., 6339., 143., 133.429, 27097.861, 
  293.879, 282.078, 912.29, 20.58, 19.203, 0.73, 570., 82.033, 7034., 
  1012.313, "", "", "", "", 6113., 1.083606*^6, 155.949, 0.88, 6035., 0.869, 
  0.325, 3.1, "tests performed", "", "", "", "", "", "", "", "", "", 54.63, 
  6.948445*^6, 65.18, 44.7, 20.801, 13.272, 18563.307, 1.5, 424.688, 5.81, 
  30.1, 44.4, "", 7.454, 75.05, 0.816}, {"BGR", "Europe", "Bulgaria", 
  "2020-12-18", 190027., 1739., 1766., 6496., 157., 133.429, 27348.133, 
  250.272, 254.158, 934.885, 22.595, 19.203, 0.72, 567., 81.601, 6900., 
  993.028, "", "", "", "", 6825., 1.090431*^6, 156.932, 0.982, 5800., 0.835, 
  0.304, 3.3, "tests performed", "", "", "", "", "", "", "", "", "", 54.63, 
  6.948445*^6, 65.18, 44.7, 20.801, 13.272, 18563.307, 1.5, 424.688, 5.81, 
  30.1, 44.4, "", 7.454, 75.05, 0.816}, {"BGR", "Europe", "Bulgaria", 
  "2020-12-19", 191029., 1002., 1725.286, 6551., 55., 132.143, 27492.338, 
  144.205, 248.298, 942.801, 7.915, 19.018, 0.71, 536., 77.14, 6535., 
  940.498, "", "", "", "", 6190., 1.096621*^6, 157.823, 0.891, 5458., 0.785, 
  0.316, 3.2, "tests performed", "", "", "", "", "", "", "", "", "", 54.63, 
  6.948445*^6, 65.18, 44.7, 20.801, 13.272, 18563.307, 1.5, 424.688, 5.81, 
  30.1, 44.4, "", 7.454, 75.05, 0.816}, {"BGR", "Europe", "Bulgaria", 
  "2020-12-20", 191195., 166., 1678., 6609., 58., 131.571, 27516.228, 23.89, 
  241.493, 951.148, 8.347, 18.935, 0.69, 542., 78.003, 6640., 955.609, "", 
  "", "", "", 4213., 1.100834*^6, 158.429, 0.606, 5430., 0.781, 0.309, 3.2, 
  "tests performed", "", "", "", "", "", "", "", "", "", 54.63, 6.948445*^6, 
  65.18, 44.7, 20.801, 13.272, 18563.307, 1.5, 424.688, 5.81, 30.1, 44.4, "", 
  7.454, 75.05, 0.816}, {"BGR", "Europe", "Bulgaria", "2020-12-21", 192472., 
  1277., 1561.143, 6765., 156., 132.429, 27700.011, 183.782, 224.675, 
  973.599, 22.451, 19.059, 0.67, 536., 77.14, 6624., 953.307, "", "", "", "", 
  790., 1.101624*^6, 158.543, 0.114, 5309., 0.764, 0.294, 3.4, 
  "tests performed", "", "", "", "", "", "", "", "", "", 54.63, 6.948445*^6, 
  65.18, 44.7, 20.801, 13.272, 18563.307, 1.5, 424.688, 5.81, 30.1, 44.4, "", 
  7.454, 75.05, 0.816}, {"BGR", "Europe", "Bulgaria", "2020-12-22", 194271., 
  1799., 1426.286, 6879., 114., 124.857, 27958.917, 258.907, 205.267, 
  990.006, 16.407, 17.969, 0.65, 523., 75.269, 6287., 904.807, "", "", "", 
  "", 4304., 1.105928*^6, 159.162, 0.619, 4993., 0.719, 0.286, 3.5, 
  "tests performed", "", "", "", "", "", "", "", "", "", 53.7, 6.948445*^6, 
  65.18, 44.7, 20.801, 13.272, 18563.307, 1.5, 424.688, 5.81, 30.1, 44.4, "", 
  7.454, 75.05, 0.816}, {"BGR", "Europe", "Bulgaria", "2020-12-23", 195886., 
  1615., 1377.143, 6978., 99., 111.714, 28191.344, 232.426, 198.194, 
  1004.253, 14.248, 16.078, 0.63, 526., 75.7, 6123., 881.204, "", "", "", "", 
  6233., 1.112161*^6, 160.059, 0.897, 4953., 0.713, 0.278, 3.6, 
  "tests performed", "", "", "", "", "", "", "", "", "", 53.7, 6.948445*^6, 
  65.18, 44.7, 20.801, 13.272, 18563.307, 1.5, 424.688, 5.81, 30.1, 44.4, "", 
  7.454, 75.05, 0.816}, {"BGR", "Europe", "Bulgaria", "2020-12-24", 196658., 
  772., 1195.714, 7023., 45., 97.714, 28302.448, 111.104, 172.084, 1010.73, 
  6.476, 14.063, 0.62, 533., 76.708, 5714., 822.342, "", "", "", "", "", "", 
  "", "", 4837., 0.696, 0.247, 4., "tests performed", "", "", "", "", "", "", 
  "", "", "", 53.7, 6.948445*^6, 65.18, 44.7, 20.801, 13.272, 18563.307, 1.5, 
  424.688, 5.81, 30.1, 44.4, "", 7.454, 75.05, 0.816}, 
 {"BGR", "Europe", "Bulgaria", "2020-12-25", 196915., 257., 984., 7073., 50., 
  82.429, 28339.434, 36.987, 141.614, 1017.926, 7.196, 11.863, 0.62, 521., 
  74.981, 5671., 816.154, "", "", "", "", "", 1.122775*^6, 161.587, "", 
  4621., 0.665, 0.213, 4.7, "tests performed", "", "", "", "", "", "", "", 
  "", "", 53.7, 6.948445*^6, 65.18, 44.7, 20.801, 13.272, 18563.307, 1.5, 
  424.688, 5.81, 30.1, 44.4, "", 7.454, 75.05, 0.816}, 
 {"BGR", "Europe", "Bulgaria", "2020-12-26", 197384., 469., 907.857, 7123., 
  50., 81.714, 28406.931, 67.497, 130.656, 1025.121, 7.196, 11.76, 0.65, 
  512., 73.686, 5580., 803.057, "", "", "", "", 2072., 1.124847*^6, 161.885, 
  0.298, 4032., 0.58, 0.225, 4.4, "tests performed", "", "", "", "", "", "", 
  "", "", "", 53.7, 6.948445*^6, 65.18, 44.7, 20.801, 13.272, 18563.307, 1.5, 
  424.688, 5.81, 30.1, 44.4, "", 7.454, 75.05, 0.816}, 
 {"BGR", "Europe", "Bulgaria", "2020-12-27", 197716., 332., 931.571, 7164., 
  41., 79.286, 28454.712, 47.78, 134.069, 1031.022, 5.901, 11.411, 0.67, 
  523., 75.269, 5545., 798.02, "", "", "", "", 2973., 1.12782*^6, 162.313, 
  0.428, 3855., 0.555, 0.242, 4.1, "tests performed", "", "", "", "", "", "", 
  "", "", "", 53.7, 6.948445*^6, 65.18, 44.7, 20.801, 13.272, 18563.307, 1.5, 
  424.688, 5.81, 30.1, 44.4, "", 7.454, 75.05, 0.816}, 
 {"BGR", "Europe", "Bulgaria", "2020-12-28", 198053., 337., 797.286, 7251., 
  87., 69.429, 28503.212, 48.5, 114.743, 1043.543, 12.521, 9.992, 0.68, 523., 
  75.269, 5571., 801.762, "", "", "", "", 2809., 1.130629*^6, 162.717, 0.404, 
  4144., 0.596, 0.192, 5.2, "tests performed", "", "", "", "", "", "", "", 
  "", "", 53.7, 6.948445*^6, 65.18, 44.7, 20.801, 13.272, 18563.307, 1.5, 
  424.688, 5.81, 30.1, 44.4, "", 7.454, 75.05, 0.816}, 
 {"BGR", "Europe", "Bulgaria", "2020-12-29", 199491., 1438., 745.714, 7405., 
  154., 75.143, 28710.165, 206.953, 107.321, 1065.706, 22.163, 10.814, 0.73, 
  504., 72.534, 5511., 793.127, "", "", "", "", 2367., 1.132996*^6, 163.057, 
  0.341, 3867., 0.557, 0.193, 5.2, "tests performed", 1719., 1719., "", "", 
  "", 0.02, 0.02, "", "", 53.7, 6.948445*^6, 65.18, 44.7, 20.801, 13.272, 
  18563.307, 1.5, 424.688, 5.81, 30.1, 44.4, "", 7.454, 75.05, 0.816}, 
 {"BGR", "Europe", "Bulgaria", "2020-12-30", 201220., 1729., 762., 7515., 
  110., 76.714, 28958.997, 248.833, 109.665, 1081.537, 15.831, 11.04, 0.75, 
  474., 68.217, 5023., 722.896, "", "", "", "", 8076., 1.141072*^6, 164.22, 
  1.162, 4130., 0.594, 0.185, 5.4, "tests performed", 4608., 4608., "", 
  2889., 2889., 0.07, 0.07, "", 416., 53.7, 6.948445*^6, 65.18, 44.7, 20.801, 
  13.272, 18563.307, 1.5, 424.688, 5.81, 30.1, 44.4, "", 7.454, 75.05, 
  0.816}, {"BGR", "Europe", "Bulgaria", "2020-12-31", 202266., 1046., 
  801.143, 7576., 61., 79., 29109.535, 150.537, 115.298, 1090.316, 8.779, 
  11.369, 0.75, 467., 67.209, 4831., 695.263, "", "", "", "", 8473., 
  1.149545*^6, 165.439, 1.219, 4582., 0.659, 0.175, 5.7, "tests performed", 
  "", "", "", "", 1477., "", "", "", 213., 53.7, 6.948445*^6, 65.18, 44.7, 
  20.801, 13.272, 18563.307, 1.5, 424.688, 5.81, 30.1, 44.4, "", 7.454, 
  75.05, 0.816}, {"BGR", "Europe", "Bulgaria", "2021-01-01", 202540., 274., 
  803.571, 7604., 28., 75.857, 29148.968, 39.433, 115.648, 1094.346, 4.03, 
  10.917, 0.75, 464., 66.778, 4756., 684.47, "", "", "", "", 5738., 
  1.155283*^6, 166.265, 0.826, 4644., 0.668, 0.173, 5.8, "tests performed", 
  4739., 4739., "", "", 1007., 0.07, 0.07, "", 145., 53.7, 6.948445*^6, 
  65.18, 44.7, 20.801, 13.272, 18563.307, 1.5, 424.688, 5.81, 30.1, 44.4, "", 
  7.454, 75.05, 0.816}, {"BGR", "Europe", "Bulgaria", "2021-01-02", 202880., 
  340., 785.143, 7644., 40., 74.429, 29197.9, 48.932, 112.995, 1100.102, 
  5.757, 10.712, 0.77, 462., 66.49, 4747., 683.174, "", "", "", "", 2447., 
  1.15773*^6, 166.617, 0.352, 4698., 0.676, 0.167, 6., "tests performed", "", 
  "", "", "", 799., "", "", "", 115., 53.7, 6.948445*^6, 65.18, 44.7, 20.801, 
  13.272, 18563.307, 1.5, 424.688, 5.81, 30.1, 44.4, "", 7.454, 75.05, 
  0.816}, {"BGR", "Europe", "Bulgaria", "2021-01-03", 203051., 171., 762.143, 
  7678., 34., 73.429, 29222.509, 24.61, 109.685, 1104.995, 4.893, 10.568, 
  0.79, 458., 65.914, 4786., 688.787, "", "", "", "", 2562., 1.160292*^6, 
  166.986, 0.369, 4639., 0.668, 0.164, 6.1, "tests performed", "", "", "", 
  "", 675., "", "", "", 97., 53.7, 6.948445*^6, 65.18, 44.7, 20.801, 13.272, 
  18563.307, 1.5, 424.688, 5.81, 30.1, 44.4, "", 7.454, 75.05, 0.816}, 
 {"BGR", "Europe", "Bulgaria", "2021-01-04", 204080., 1029., 861., 7835., 
  157., 83.429, 29370.6, 148.091, 123.913, 1127.59, 22.595, 12.007, 0.81, 
  453., 65.194, 4689., 674.827, "", "", "", "", 2650., 1.162942*^6, 167.367, 
  0.381, 4616., 0.664, 0.187, 5.4, "tests performed", "", "", "", "", 592., 
  "", "", "", 85., 53.7, 6.948445*^6, 65.18, 44.7, 20.801, 13.272, 18563.307, 
  1.5, 424.688, 5.81, 30.1, 44.4, "", 7.454, 75.05, 0.816}, 
 {"BGR", "Europe", "Bulgaria", "2021-01-05", 205390., 1310., 842.714, 7902., 
  67., 71., 29559.132, 188.531, 121.281, 1137.233, 9.642, 10.218, 0.82, 411., 
  59.15, 4405., 633.955, "", "", "", "", 10762., 1.173704*^6, 168.916, 1.549, 
  5815., 0.837, 0.145, 6.9, "tests performed", 5448., 5448., "", "", 533., 
  0.08, 0.08, "", 77., 53.7, 6.948445*^6, 65.18, 44.7, 20.801, 13.272, 
  18563.307, 1.5, 424.688, 5.81, 30.1, 44.4, "", 7.454, 75.05, 0.816}, 
 {"BGR", "Europe", "Bulgaria", "2021-01-06", 206392., 1002., 738.857, 7961., 
  59., 63.714, 29703.337, 144.205, 106.334, 1145.724, 8.491, 9.17, 0.81, 
  393., 56.559, 4286., 616.829, "", "", "", "", 11436., 1.18514*^6, 170.562, 
  1.646, 6295., 0.906, 0.117, 8.5, "tests performed", 7913., 7913., "", 
  2465., 472., 0.11, 0.11, "", 68., 53.7, 6.948445*^6, 65.18, 44.7, 20.801, 
  13.272, 18563.307, 1.5, 424.688, 5.81, 30.1, 44.4, "", 7.454, 75.05, 
  0.816}, {"BGR", "Europe", "Bulgaria", "2021-01-07", 207259., 867., 713.286, 
  8017., 56., 63., 29828.113, 124.776, 102.654, 1153.783, 8.059, 9.067, 0.8, 
  379., 54.545, 4262., 613.375, "", "", "", "", 10086., 1.195226*^6, 172.013, 
  1.452, 6526., 0.939, 0.109, 9.1, "tests performed", 11117., 11117., "", 
  3204., 920., 0.16, 0.16, "", 132., 53.7, 6.948445*^6, 65.18, 44.7, 20.801, 
  13.272, 18563.307, 1.5, 424.688, 5.81, 30.1, 44.4, "", 7.454, 75.05, 
  0.816}, {"BGR", "Europe", "Bulgaria", "2021-01-08", 208012., 753., 781.714, 
  8078., 61., 67.714, 29936.482, 108.37, 112.502, 1162.562, 8.779, 9.745, 
  0.79, 377., 54.257, 4250., 611.648, "", "", "", "", 9908., 1.205134*^6, 
  173.439, 1.426, 7122., 1.025, 0.11, 9.1, "tests performed", 13355., 13355., 
  "", 2238., 1231., 0.19, 0.19, "", 177., 53.7, 6.948445*^6, 65.18, 44.7, 
  20.801, 13.272, 18563.307, 1.5, 424.688, 5.81, 30.1, 44.4, "", 7.454, 
  75.05, 0.816}, {"BGR", "Europe", "Bulgaria", "2021-01-09", 208406., 394., 
  789.429, 8097., 19., 64.714, 29993.186, 56.703, 113.612, 1165.297, 2.734, 
  9.313, 0.78, 380., 54.688, 4186., 602.437, "", "", "", "", 9868., 
  1.215002*^6, 174.86, 1.42, 8182., 1.178, 0.096, 10.4, "tests performed", 
  13473., 13473., "", 118., 1222., 0.19, 0.19, "", 176., 53.7, 6.948445*^6, 
  65.18, 44.7, 20.801, 13.272, 18563.307, 1.5, 424.688, 5.81, 30.1, 44.4, "", 
  7.454, 75.05, 0.816}, {"BGR", "Europe", "Bulgaria", "2021-01-10", 208511., 
  105., 780., 8126., 29., 64., 30008.297, 15.111, 112.255, 1169.47, 4.174, 
  9.211, 0.76, 380., 54.688, 4190., 603.013, "", "", "", "", 5908., 
  1.22091*^6, 175.71, 0.85, 8660., 1.246, 0.09, 11.1, "tests performed", "", 
  "", "", "", 1246., "", "", "", 179., 53.7, 6.948445*^6, 65.18, 44.7, 
  20.801, 13.272, 18563.307, 1.5, 424.688, 5.81, 30.1, 44.4, "", 7.454, 
  75.05, 0.816}, {"BGR", "Europe", "Bulgaria", "2021-01-11", 209131., 620., 
  721.571, 8232., 106., 56.714, 30097.525, 89.229, 103.846, 1184.726, 15.255, 
  8.162, 0.74, 380., 54.688, 4205., 605.171, "", "", "", "", 1629., 
  1.222539*^6, 175.944, 0.234, 8514., 1.225, 0.085, 11.8, "tests performed", 
  14161., 14161., "", "", 1270., 0.2, 0.2, "", 183., 53.7, 6.948445*^6, 
  65.18, 44.7, 20.801, 13.272, 18563.307, 1.5, 424.688, 5.81, 30.1, 44.4, "", 
  7.454, 75.05, 0.816}, {"BGR", "Europe", "Bulgaria", "2021-01-12", 209881., 
  750., 641.571, 8279., 47., 53.857, 30205.463, 107.938, 92.333, 1191.49, 
  6.764, 7.751, 0.73, 375., 53.969, 4046., 582.289, "", "", "", "", 7799., 
  1.230338*^6, 177.067, 1.122, 8091., 1.164, 0.079, 12.6, "tests performed", 
  15780., 15780., "", 1619., 1476., 0.23, 0.23, "", 212., 53.7, 6.948445*^6, 
  65.18, 44.7, 20.801, 13.272, 18563.307, 1.5, 424.688, 5.81, 30.1, 44.4, "", 
  7.454, 75.05, 0.816}, {"BGR", "Europe", "Bulgaria", "2021-01-13", 210416., 
  535., 574.857, 8349., 70., 55.429, 30282.459, 76.996, 82.732, 1201.564, 
  10.074, 7.977, 0.74, 367., 52.818, 3945., 567.753, "", "", "", "", 9642., 
  1.23998*^6, 178.454, 1.388, 7834., 1.127, 0.073, 13.6, "tests performed", 
  17038., 17038., "", 1258., 1304., 0.25, 0.25, "", 188., 53.7, 6.948445*^6, 
  65.18, 44.7, 20.801, 13.272, 18563.307, 1.5, 424.688, 5.81, 30.1, 44.4, "", 
  7.454, 75.05, 0.816}, {"BGR", "Europe", "Bulgaria", "2021-01-14", 210951., 
  535., 527.429, 8396., 47., 54.143, 30359.455, 76.996, 75.906, 1208.328, 
  6.764, 7.792, 0.75, 348., 50.083, 3681., 529.759, "", "", "", "", 7565., 
  1.247545*^6, 179.543, 1.089, 7474., 1.076, 0.071, 14.2, "tests performed", 
  17686., 17686., "", 648., 938., 0.25, 0.25, "", 135., 53.7, 6.948445*^6, 
  65.18, 44.7, 20.801, 13.272, 18563.307, 1.5, 424.688, 5.81, 30.1, 44.4, "", 
  7.454, 75.05, 0.816}, {"BGR", "Europe", "Bulgaria", "2021-01-15", 211503., 
  552., 498.714, 8457., 61., 54.143, 30438.897, 79.442, 71.774, 1217.107, 
  8.779, 7.792, 0.77, 343., 49.364, 3631., 522.563, "", "", "", "", 7431., 
  1.254976*^6, 180.612, 1.069, 7120., 1.025, 0.07, 14.3, "tests performed", 
  18126., 18126., "", 440., 682., 0.26, 0.26, "", 98., 53.7, 6.948445*^6, 
  65.18, 44.7, 20.801, 13.272, 18563.307, 1.5, 424.688, 5.81, 30.1, 44.4, "", 
  7.454, 75.05, 0.816}, {"BGR", "Europe", "Bulgaria", "2021-01-16", 211736., 
  233., 475.714, 8474., 17., 53.857, 30472.429, 33.533, 68.463, 1219.553, 
  2.447, 7.751, 0.78, 343., 49.364, 3500., 503.71, "", "", "", "", 8849., 
  1.263825*^6, 181.886, 1.274, 6975., 1.004, 0.068, 14.7, "tests performed", 
  18332., 18332., "", 206., 694., 0.26, 0.26, "", 100., 53.7, 6.948445*^6, 
  65.18, 44.7, 20.801, 13.272, 18563.307, 1.5, 424.688, 5.81, 30.1, 44.4, "", 
  7.454, 75.05, 0.816}, {"BGR", "Europe", "Bulgaria", "2021-01-17", 211813., 
  77., 471.714, 8483., 9., 51., 30483.511, 11.082, 67.888, 1220.849, 1.295, 
  7.34, 0.8, 340., 48.932, 3485., 501.551, "", "", "", "", 4628., 
  1.268453*^6, 182.552, 0.666, 6792., 0.977, 0.069, 14.4, "tests performed", 
  18453., 18453., "", 121., 662., 0.27, 0.27, "", 95., 53.7, 6.948445*^6, 
  65.18, 44.7, 20.801, 13.272, 18563.307, 1.5, 424.688, 5.81, 30.1, 44.4, "", 
  7.454, 75.05, 0.816}, {"BGR", "Europe", "Bulgaria", "2021-01-18", 212383., 
  570., 464.571, 8565., 82., 47.571, 30565.544, 82.033, 66.86, 1232.65, 
  11.801, 6.846, 0.81, 341., 49.076, 3485., 501.551, "", "", "", "", 1194., 
  1.269647*^6, 182.724, 0.172, 6730., 0.969, 0.069, 14.5, "tests performed", 
  19638., 18524., 1114., 1185., 782., 0.28, 0.27, 0.02, 113., 53.7, 
  6.948445*^6, 65.18, 44.7, 20.801, 13.272, 18563.307, 1.5, 424.688, 5.81, 
  30.1, 44.4, "", 7.454, 75.05, 0.816}, {"BGR", "Europe", "Bulgaria", 
  "2021-01-19", 212927., 544., 435.143, 8614., 49., 47.857, 30643.835, 
  78.291, 62.624, 1239.702, 7.052, 6.887, 0.82, 329., 47.349, 3312., 476.653, 
  "", "", "", "", 7959., 1.277606*^6, 183.869, 1.145, 6753., 0.972, 0.064, 
  15.5, "tests performed", 22226., 19058., 3168., 2588., 921., 0.32, 0.27, 
  0.05, 133., 53.7, 6.948445*^6, 65.18, 44.7, 20.801, 13.272, 18563.307, 1.5, 
  424.688, 5.81, 30.1, 44.4, "", 7.454, 75.05, 0.816}, 
 {"BGR", "Europe", "Bulgaria", "2021-01-20", 213409., 482., 427.571, 8651., 
  37., 43.143, 30713.203, 69.368, 61.535, 1245.027, 5.325, 6.209, 0.85, 318., 
  45.766, 3223., 463.845, "", "", "", "", 7920., 1.285526*^6, 185.009, 1.14, 
  6507., 0.936, 0.066, 15.2, "tests performed", 24127., 19834., 4293., 1901., 
  1013., 0.35, 0.29, 0.06, 146., 53.7, 6.948445*^6, 65.18, 44.7, 20.801, 
  13.272, 18563.307, 1.5, 424.688, 5.81, 30.1, 44.4, "", 7.454, 75.05, 
  0.816}, {"BGR", "Europe", "Bulgaria", "2021-01-21", 213864., 455., 416.143, 
  8741., 90., 49.286, 30778.685, 65.482, 59.89, 1257.979, 12.953, 7.093, 
  0.89, 327., 47.061, 3220., 463.413, "", "", "", "", 8052., 1.293578*^6, 
  186.168, 1.159, 6576., 0.946, 0.063, 15.8, "tests performed", 25251., 
  20719., 4532., 1124., 1081., 0.36, 0.3, 0.07, 156., 53.7, 6.948445*^6, 
  65.18, 44.7, 20.801, 13.272, 18563.307, 1.5, 424.688, 5.81, 30.1, 44.4, "", 
  7.454, 75.05, 0.816}, {"BGR", "Europe", "Bulgaria", "2021-01-22", 214430., 
  566., 418.143, 8799., 58., 48.857, 30860.142, 81.457, 60.178, 1266.326, 
  8.347, 7.031, 0.93, 297., 42.743, 3045., 438.228, "", "", "", "", 7672., 
  1.30125*^6, 187.272, 1.104, 6611., 0.951, 0.063, 15.8, "tests performed", 
  26101., 21496., 4605., 850., 1139., 0.38, 0.31, 0.07, 164., 53.7, 
  6.948445*^6, 65.18, 44.7, 20.801, 13.272, 18563.307, 1.5, 424.688, 5.81, 
  30.1, 44.4, "", 7.454, 75.05, 0.816}, {"BGR", "Europe", "Bulgaria", 
  "2021-01-23", 214696., 266., 422.857, 8811., 12., 48.143, 30898.424, 
  38.282, 60.856, 1268.053, 1.727, 6.929, 0.97, 284., 40.872, 2844., 409.3, 
  "", "", "", "", 9786., 1.311036*^6, 188.68, 1.408, 6744., 0.971, 0.063, 
  15.9, "tests performed", 26119., 21509., 4610., 18., 1112., 0.38, 0.31, 
  0.07, 160., 53.7, 6.948445*^6, 65.18, 44.7, 20.801, 13.272, 18563.307, 1.5, 
  424.688, 5.81, 30.1, 44.4, "", 7.454, 75.05, 0.816}, 
 {"BGR", "Europe", "Bulgaria", "2021-01-24", 214817., 121., 429.143, 8820., 
  9., 48.143, 30915.838, 17.414, 61.761, 1269.349, 1.295, 6.929, 1.01, 281., 
  40.441, 2857., 411.171, "", "", "", "", 4479., 1.315515*^6, 189.325, 0.645, 
  6723., 0.968, 0.064, 15.7, "tests performed", 26143., 21533., 4610., 24., 
  1099., 0.38, 0.31, 0.07, 158., 53.7, 6.948445*^6, 65.18, 44.7, 20.801, 
  13.272, 18563.307, 1.5, 424.688, 5.81, 30.1, 44.4, "", 7.454, 75.05, 
  0.816}, {"BGR", "Europe", "Bulgaria", "2021-01-25", 215589., 772., 458., 
  8880., 60., 45., 31026.942, 111.104, 65.914, 1277.984, 8.635, 6.476, 1.05, 
  283., 40.729, 2874., 413.618, "", "", "", "", 1207., 1.316722*^6, 189.499, 
  0.174, 6725., 0.968, 0.068, 14.7, "tests performed", 26798., 22129., 4669., 
  655., 1023., 0.39, 0.32, 0.07, 147., 53.7, 6.948445*^6, 65.18, 44.7, 
  20.801, 13.272, 18563.307, 1.5, 424.688, 5.81, 30.1, 44.4, "", 7.454, 
  75.05, 0.816}, {"BGR", "Europe", "Bulgaria", "2021-01-26", 216416., 827., 
  498.429, 8916., 36., 43.143, 31145.961, 119.019, 71.732, 1283.165, 5.181, 
  6.209, 1.06, 279., 40.153, 2822., 406.134, "", "", "", "", 13539., 
  1.330261*^6, 191.447, 1.948, 7522., 1.083, 0.066, 15.1, "tests performed", 
  29122., 23667., 5455., 2324., 985., 0.42, 0.34, 0.08, 142., 53.7, 
  6.948445*^6, 65.18, 44.7, 20.801, 13.272, 18563.307, 1.5, 424.688, 5.81, 
  30.1, 44.4, "", 7.454, 75.05, 0.816}, {"BGR", "Europe", "Bulgaria", 
  "2021-01-27", 217014., 598., 515., 8944., 28., 41.857, 31232.024, 86.062, 
  74.117, 1287.194, 4.03, 6.024, 1.07, 281., 40.441, 2818., 405.558, "", "", 
  "", "", 15651., 1.345912*^6, 193.7, 2.252, 8627., 1.242, 0.06, 16.8, 
  "tests performed", 32917., 25245., 7672., 3795., 1256., 0.47, 0.36, 0.11, 
  181., 53.7, 6.948445*^6, 65.18, 44.7, 20.801, 13.272, 18563.307, 1.5, 
  424.688, 5.81, 30.1, 44.4, "", 7.454, 75.05, 0.816}, 
 {"BGR", "Europe", "Bulgaria", "2021-01-28", 217574., 560., 530., 8973., 29., 
  33.143, 31312.617, 80.594, 76.276, 1291.368, 4.174, 4.77, 1.09, 265., 
  38.138, 2865., 412.322, "", "", "", "", 13276., 1.359188*^6, 195.61, 1.911, 
  9373., 1.349, 0.057, 17.7, "tests performed", 37636., 26753., 10883., 
  4719., 1769., 0.54, 0.39, 0.16, 255., 53.7, 6.948445*^6, 65.18, 44.7, 
  20.801, 13.272, 18563.307, 1.5, 424.688, 5.81, 30.1, 44.4, "", 7.454, 
  75.05, 0.816}, {"BGR", "Europe", "Bulgaria", "2021-01-29", 218269., 695., 
  548.429, 9008., 35., 29.857, 31412.64, 100.022, 78.928, 1296.405, 5.037, 
  4.297, 1.11, 257., 36.987, 2877., 414.049, "", "", "", "", 12297., 
  1.371485*^6, 197.38, 1.77, 10034., 1.444, 0.055, 18.3, "tests performed", 
  40805., 27856., 12949., 3169., 2101., 0.59, 0.4, 0.19, 302., 53.7, 
  6.948445*^6, 65.18, 44.7, 20.801, 13.272, 18563.307, 1.5, 424.688, 5.81, 
  30.1, 44.4, "", 7.454, 75.05, 0.816}, {"BGR", "Europe", "Bulgaria", 
  "2021-01-30", 218618., 349., 560.286, 9028., 20., 31., 31462.867, 50.227, 
  80.635, 1299.284, 2.878, 4.461, 1.13, 261., 37.562, 2848., 409.876, "", "", 
  "", "", 13582., 1.385067*^6, 199.335, 1.955, 10576., 1.522, 0.053, 18.9, 
  "tests performed", 41020., 27957., 13063., 215., 2129., 0.59, 0.4, 0.19, 
  306., 53.7, 6.948445*^6, 65.18, 44.7, 20.801, 13.272, 18563.307, 1.5, 
  424.688, 5.81, 30.1, 44.4, "", 7.454, 75.05, 0.816}, 
 {"BGR", "Europe", "Bulgaria", "2021-01-31", 218748., 130., 561.571, 9045., 
  17., 32.143, 31481.576, 18.709, 80.82, 1301.73, 2.447, 4.626, 1.14, 263., 
  37.85, 2866., 412.466, "", "", "", "", 4532., 1.389599*^6, 199.987, 0.652, 
  10583., 1.523, 0.053, 18.8, "tests performed", 41125., 28041., 13084., 
  105., 2140., 0.59, 0.4, 0.19, 308., 53.7, 6.948445*^6, 65.18, 44.7, 20.801, 
  13.272, 18563.307, 1.5, 424.688, 5.81, 30.1, 44.4, "", 7.454, 75.05, 
  0.816}, {"BGR", "Europe", "Bulgaria", "2021-02-01", 219580., 832., 570.143, 
  9142., 97., 37.429, 31601.315, 119.739, 82.053, 1315.69, 13.96, 5.387, 
  1.17, 264., 37.994, 2886., 415.345, "", "", "", "", 1961., 1.39156*^6, 
  200.269, 0.282, 10691., 1.539, 0.053, 18.8, "tests performed", 42634., 
  28978., 13656., 1509., 2262., 0.61, 0.42, 0.2, 326., 53.7, 6.948445*^6, 
  65.18, 44.7, 20.801, 13.272, 18563.307, 1.5, 424.688, 5.81, 30.1, 44.4, "", 
  7.454, 75.05, 0.816}, {"BGR", "Europe", "Bulgaria", "2021-02-02", 220547., 
  967., 590.143, 9178., 36., 37.429, 31740.483, 139.168, 84.932, 1320.871, 
  5.181, 5.387, 1.18, 265., 38.138, 2850., 410.164, "", "", "", "", 11569., 
  1.403129*^6, 201.934, 1.665, 10410., 1.498, 0.057, 17.6, "tests performed", 
  45917., 30817., 15100., 3283., 2399., 0.66, 0.44, 0.22, 345., 53.7, 
  6.948445*^6, 65.18, 44.7, 20.801, 13.272, 18563.307, 1.5, 424.688, 5.81, 
  30.1, 44.4, "", 7.454, 75.05, 0.816}, {"BGR", "Europe", "Bulgaria", 
  "2021-02-03", 221266., 719., 607.429, 9218., 40., 39.143, 31843.959, 
  103.476, 87.419, 1326.628, 5.757, 5.633, 1.19, 279., 40.153, 2901., 
  417.503, "", "", "", "", 11452., 1.414581*^6, 203.582, 1.648, 9810., 1.412, 
  0.062, 16.2, "tests performed", 50124., 33691., 16433., 4207., 2458., 0.72, 
  0.48, 0.24, 354., 53.7, 6.948445*^6, 65.18, 44.7, 20.801, 13.272, 
  18563.307, 1.5, 424.688, 5.81, 30.1, 44.4, "", 7.454, 75.05, 0.816}, 
 {"BGR", "Europe", "Bulgaria", "2021-02-04", 222149., 883., 653.571, 9272., 
  54., 42.714, 31971.038, 127.079, 94.06, 1334.399, 7.772, 6.147, 1.21, 284., 
  40.872, 2969., 427.29, "", "", "", "", 9875., 1.424456*^6, 205.004, 1.421, 
  9324., 1.342, 0.07, 14.3, "tests performed", 54025., 36929., 17096., 3901., 
  2341., 0.78, 0.53, 0.25, 337., 53.7, 6.948445*^6, 65.18, 44.7, 20.801, 
  13.272, 18563.307, 1.5, 424.688, 5.81, 30.1, 44.4, "", 7.454, 75.05, 
  0.816}, {"BGR", "Europe", "Bulgaria", "2021-02-05", 223059., 910., 684.286, 
  9302., 30., 42., 32102.003, 130.965, 98.48, 1338.717, 4.318, 6.045, 1.21, 
  277., 39.865, 3033., 436.501, "", "", "", "", 10540., 1.434996*^6, 206.52, 
  1.517, 9073., 1.306, 0.075, 13.3, "tests performed", 56860., 39468., 
  17392., 2835., 2294., 0.82, 0.57, 0.25, 330., 53.7, 6.948445*^6, 65.18, 
  44.7, 20.801, 13.272, 18563.307, 1.5, 424.688, 5.81, 30.1, 44.4, "", 7.454, 
  75.05, 0.816}, {"BGR", "Europe", "Bulgaria", "2021-02-06", 223552., 493., 
  704.857, 9311., 9., 40.429, 32172.954, 70.951, 101.441, 1340.012, 1.295, 
  5.818, 1.21, 276., 39.721, 3070., 441.825, "", "", "", "", "", "", "", "", 
  8126., 1.169, 0.087, 11.5, "tests performed", 57016., 39624., 17392., 156., 
  2285., 0.82, 0.57, 0.25, 329., 53.7, 6.948445*^6, 65.18, 44.7, 20.801, 
  13.272, 18563.307, 1.5, 424.688, 5.81, 30.1, 44.4, "", 7.454, 75.05, 
  0.816}, {"BGR", "Europe", "Bulgaria", "2021-02-07", 223734., 182., 712.286, 
  9331., 20., 40.857, 32199.147, 26.193, 102.51, 1342.89, 2.878, 5.88, 1.22, 
  281., 40.441, 3133., 450.892, "", "", "", "", "", "", "", "", 8472., 1.219, 
  0.084, 11.9, "tests performed", 57038., 39646., 17392., 22., 2273., 0.82, 
  0.57, 0.25, 327., 53.7, 6.948445*^6, 65.18, 44.7, 20.801, 13.272, 
  18563.307, 1.5, 424.688, 5.81, 30.1, 44.4, "", 7.454, 75.05, 0.816}, 
 {"BGR", "Europe", "Bulgaria", "2021-02-08", 224849., 1115., 752.714, 9420., 
  89., 39.714, 32359.614, 160.468, 108.328, 1355.699, 12.809, 5.716, 1.22, 
  278., 40.009, 3126., 449.885, "", "", "", "", "", 1.455852*^6, 209.522, "", 
  9185., 1.322, 0.082, 12.2, "tests performed", 58888., 41407., 17481., 
  1850., 2322., 0.85, 0.6, 0.25, 334., 53.7, 6.948445*^6, 65.18, 44.7, 
  20.801, 13.272, 18563.307, 1.5, 424.688, 5.81, 30.1, 44.4, "", 7.454, 
  75.05, 0.816}, {"BGR", "Europe", "Bulgaria", "2021-02-09", 226061., 1212., 
  787.714, 9482., 62., 43.429, 32534.042, 174.428, 113.366, 1364.622, 8.923, 
  6.25, 1.22, 274., 39.433, 3057., 439.955, "", "", "", "", "", "", "", "", 
  9200., 1.324, 0.086, 11.7, "tests performed", 62428., 44482., 17946., 
  3540., 2359., 0.9, 0.64, 0.26, 340., 53.7, 6.948445*^6, 65.18, 44.7, 
  20.801, 13.272, 18563.307, 1.5, 424.688, 5.81, 30.1, 44.4, "", 7.454, 
  75.05, 0.816}, {"BGR", "Europe", "Bulgaria", "2021-02-10", 226974., 913., 
  815.429, 9527., 45., 44.143, 32665.438, 131.396, 117.354, 1371.098, 6.476, 
  6.353, 1.21, 266., 38.282, 3129., 450.317, "", "", "", "", "", "", "", "", 
  9232., 1.329, 0.088, 11.3, "tests performed", 66163., 47551., 18612., 
  3735., 2291., 0.95, 0.68, 0.27, 330., 53.7, 6.948445*^6, 65.18, 44.7, 
  20.801, 13.272, 18563.307, 1.5, 424.688, 5.81, 30.1, 44.4, "", 7.454, 
  75.05, 0.816}, {"BGR", "Europe", "Bulgaria", "2021-02-11", 228044., 1070., 
  842.143, 9561., 34., 41.286, 32819.429, 153.991, 121.199, 1375.991, 4.893, 
  5.942, 1.2, 273., 39.289, 3230., 464.852, "", "", "", "", "", 1.490877*^6, 
  214.563, "", 9489., 1.366, 0.089, 11.3, "tests performed", 71123., 51435., 
  19688., 4960., 2443., 1.02, 0.74, 0.28, 352., 53.7, 6.948445*^6, 65.18, 
  44.7, 20.801, 13.272, 18563.307, 1.5, 424.688, 5.81, 30.1, 44.4, "", 7.454, 
  75.05, 0.816}, {"BGR", "Europe", "Bulgaria", "2021-02-12", 229010., 966., 
  850.143, 9594., 33., 41.714, 32958.453, 139.024, 122.35, 1380.741, 4.749, 
  6.003, 1.19, 293., 42.168, 3297., 474.495, "", "", "", "", 11813., 
  1.50269*^6, 216.263, 1.7, 9671., 1.392, 0.088, 11.4, "tests performed", 
  74694., 54123., 20571., 3571., 2548., 1.07, 0.78, 0.3, 367., 53.7, 
  6.948445*^6, 65.18, 44.7, 20.801, 13.272, 18563.307, 1.5, 424.688, 5.81, 
  30.1, 44.4, "", 7.454, 75.05, 0.816}, {"BGR", "Europe", "Bulgaria", 
  "2021-02-13", 229516., 506., 852., 9608., 14., 42.429, 33031.275, 72.822, 
  122.617, 1382.755, 2.015, 6.106, 1.19, 304., 43.751, 3317., 477.373, "", 
  "", "", "", "", "", "", "", 9941., 1.431, 0.086, 11.7, "tests performed", 
  75320., 54646., 20674., 626., 2615., 1.08, 0.79, 0.3, 376., 53.7, 
  6.948445*^6, 65.18, 44.7, 20.801, 13.272, 18563.307, 1.5, 424.688, 5.81, 
  30.1, 44.4, "", 7.454, 75.05, 0.816}, {"BGR", "Europe", "Bulgaria", 
  "2021-02-14", 229679., 163., 849.286, 9624., 16., 41.857, 33054.734, 
  23.458, 122.227, 1385.058, 2.303, 6.024, 1.19, 302., 43.463, 3375., 485.72, 
  "", "", "", "", "", 1.520384*^6, 218.809, "", 10212., 1.47, 0.083, 12., 
  "tests performed", 75388., 54690., 20698., 68., 2621., 1.08, 0.79, 0.3, 
  377., 53.7, 6.948445*^6, 65.18, 44.7, 20.801, 13.272, 18563.307, 1.5, 
  424.688, 5.81, 30.1, 44.4, "", 7.454, 75.05, 0.816}, 
 {"BGR", "Europe", "Bulgaria", "2021-02-15", 230747., 1068., 842.571, 9671., 
  47., 35.857, 33208.437, 153.703, 121.26, 1391.822, 6.764, 5.16, 1.2, 301., 
  43.319, 3425., 492.916, "", "", "", "", 1852., 1.522236*^6, 219.076, 0.267, 
  9483., 1.365, 0.089, 11.3, "tests performed", 77436., 56113., 21323., 
  2048., 2650., 1.11, 0.81, 0.31, 381., 53.7, 6.948445*^6, 65.18, 44.7, 
  20.801, 13.272, 18563.307, 1.5, 424.688, 5.81, 30.1, 44.4, "", 7.454, 
  75.05, 0.816}, {"BGR", "Europe", "Bulgaria", "2021-02-16", 232096., 1349., 
  862.143, 9703., 32., 31.571, 33402.581, 194.144, 124.077, 1396.428, 4.605, 
  4.544, 1.22, 289., 41.592, 3421., 492.34, "", "", "", "", 11085., 
  1.533321*^6, 220.671, 1.595, 9399., 1.353, 0.092, 10.9, "tests performed", 
  81338., 58562., 22776., 3902., 2701., 1.17, 0.84, 0.33, 389., 53.7, 
  6.948445*^6, 65.18, 44.7, 20.801, 13.272, 18563.307, 1.5, 424.688, 5.81, 
  30.1, 44.4, "", 7.454, 75.05, 0.816}, {"BGR", "Europe", "Bulgaria", 
  "2021-02-17", 233342., 1246., 909.714, 9744., 41., 31., 33581.902, 179.321, 
  130.923, 1402.328, 5.901, 4.461, 1.24, 284., 40.872, 3513., 505.581, "", 
  "", "", "", 11603., 1.544924*^6, 222.341, 1.67, 9389., 1.351, 0.097, 10.3, 
  "tests performed", 85920., 61813., 24107., 4582., 2822., 1.24, 0.89, 0.35, 
  406., 53.7, 6.948445*^6, 65.18, 44.7, 20.801, 13.272, 18563.307, 1.5, 
  424.688, 5.81, 30.1, 44.4, "", 7.454, 75.05, 0.816}, 
 {"BGR", "Europe", "Bulgaria", "2021-02-18", 234428., 1086., 912., 9786., 
  42., 32.143, 33738.196, 156.294, 131.252, 1408.373, 6.045, 4.626, 1.25, 
  296., 42.599, 3613., 519.972, "", "", "", "", 11544., 1.556468*^6, 224.002, 
  1.661, 9370., 1.349, 0.097, 10.3, "tests performed", 90514., 65073., 
  25441., 4594., 2770., 1.3, 0.94, 0.37, 399., 53.7, 6.948445*^6, 65.18, 
  44.7, 20.801, 13.272, 18563.307, 1.5, 424.688, 5.81, 30.1, 44.4, "", 7.454, 
  75.05, 0.816}, {"BGR", "Europe", "Bulgaria", "2021-02-19", 235891., 1463., 
  983., 9821., 35., 32.429, 33948.747, 210.551, 141.471, 1413.41, 5.037, 
  4.667, 1.27, 300., 43.175, 3704., 533.069, "", "", "", "", 10922., 
  1.56739*^6, 225.574, 1.572, 9243., 1.33, 0.106, 9.4, "tests performed", 
  104268., 77518., 26750., 13754., 4225., 1.5, 1.12, 0.38, 608., 53.7, 
  6.948445*^6, 65.18, 44.7, 20.801, 13.272, 18563.307, 1.5, 424.688, 5.81, 
  30.1, 44.4, "", 7.454, 75.05, 0.816}, {"BGR", "Europe", "Bulgaria", 
  "2021-02-20", 236439., 548., 989., 9839., 18., 33., 34027.613, 78.867, 
  142.334, 1416., 2.591, 4.749, 1.27, 316., 45.478, 3775., 543.287, "", "", 
  "", "", 13301., 1.580691*^6, 227.488, 1.914, 9879., 1.422, 0.1, 10., 
  "tests performed", 108356., 81433., 26923., 4088., 4719., 1.56, 1.17, 0.39, 
  679., 53.7, 6.948445*^6, 65.18, 44.7, 20.801, 13.272, 18563.307, 1.5, 
  424.688, 5.81, 30.1, 44.4, "", 7.454, 75.05, 0.816}, 
 {"BGR", "Europe", "Bulgaria", "2021-02-21", 236666., 227., 998.143, 9854., 
  15., 32.857, 34060.283, 32.669, 143.65, 1418.159, 2.159, 4.729, 1.3, 316., 
  45.478, 3846., 553.505, "", "", "", "", 5695., 1.586386*^6, 228.308, 0.82, 
  9429., 1.357, 0.106, 9.4, "tests performed", 119354., 92381., 26973., 
  10998., 6281., 1.72, 1.33, 0.39, 904., 53.7, 6.948445*^6, 65.18, 44.7, 
  20.801, 13.272, 18563.307, 1.5, 424.688, 5.81, 30.1, 44.4, "", 7.454, 
  75.05, 0.816}, {"BGR", "Europe", "Bulgaria", "2021-02-22", 238591., 1925., 
  1120.571, 9933., 79., 37.429, 34337.323, 277.04, 161.269, 1429.528, 11.369, 
  5.387, 1.32, 321., 46.197, 3880., 558.398, "", "", "", "", 2792., 
  1.589178*^6, 228.71, 0.402, 9563., 1.376, 0.117, 8.5, "tests performed", 
  131063., 103111., 27952., 11709., 7661., 1.89, 1.48, 0.4, 1103., 53.7, 
  6.948445*^6, 65.18, 44.7, 20.801, 13.272, 18563.307, 1.5, 424.688, 5.81, 
  30.1, 44.4, "", 7.454, 75.05, 0.816}, {"BGR", "Europe", "Bulgaria", 
  "2021-02-23", 240391., 1800., 1185., 9978., 45., 39.286, 34596.374, 
  259.051, 170.542, 1436.005, 6.476, 5.654, 1.33, 334., 48.068, 3933., 
  566.026, "", "", "", "", 13693., 1.602871*^6, 230.681, 1.971, 9936., 1.43, 
  0.119, 8.4, "tests performed", 148226., 118549., 29677., 17163., 9555., 
  2.13, 1.71, 0.43, 1375., 53.7, 6.948445*^6, 65.18, 44.7, 20.801, 13.272, 
  18563.307, 1.5, 424.688, 5.81, 30.1, 44.4, "", 7.454, 75.05, 0.816}, 
 {"BGR", "Europe", "Bulgaria", "2021-02-24", 242124., 1733., 1254.571, 
  10026., 48., 40.286, 34845.782, 249.408, 180.554, 1442.913, 6.908, 5.798, 
  1.33, 349., 50.227, 4037., 580.993, "", "", "", "", 13025., 1.615896*^6, 
  232.555, 1.875, 10139., 1.459, 0.124, 8.1, "tests performed", 168462., 
  136454., 32008., 20236., 11792., 2.42, 1.96, 0.46, 1697., 53.7, 
  6.948445*^6, 65.18, 44.7, 20.801, 13.272, 18563.307, 1.5, 424.688, 5.81, 
  30.1, 44.4, "", 7.454, 75.05, 0.816}, {"BGR", "Europe", "Bulgaria", 
  "2021-02-25", 243946., 1822., 1359.714, 10079., 53., 41.857, 35107.999, 
  262.217, 195.686, 1450.54, 7.628, 6.024, 1.32, 369., 53.105, 4202., 604.74, 
  "", "", "", "", 12038., 1.627934*^6, 234.288, 1.732, 10209., 1.469, 0.133, 
  7.5, "tests performed", 188512., 153793., 34719., 20050., 14000., 2.71, 
  2.21, 0.5, 2015., 53.7, 6.948445*^6, 65.18, 44.7, 20.801, 13.272, 
  18563.307, 1.5, 424.688, 5.81, 30.1, 44.4, "", 7.454, 75.05, 0.816}, 
 {"BGR", "Europe", "Bulgaria", "2021-02-26", 245627., 1681., 1390.857, 
  10128., 49., 43.857, 35349.924, 241.925, 200.168, 1457.592, 7.052, 6.312, 
  1.31, 370., 53.249, 4368., 628.63, "", "", "", "", 12639., 1.640573*^6, 
  236.106, 1.819, 10455., 1.505, 0.133, 7.5, "tests performed", 204439., 
  167258., 37181., 15927., 14310., 2.94, 2.41, 0.54, 2059., 53.7, 
  6.948445*^6, 65.18, 44.7, 20.801, 13.272, 18563.307, 1.5, 424.688, 5.81, 
  30.1, 44.4, "", 7.454, 75.05, 0.816}, {"BGR", "Europe", "Bulgaria", 
  "2021-02-27", 246706., 1079., 1466.714, 10167., 39., 46.857, 35505.21, 
  155.287, 211.085, 1463.205, 5.613, 6.744, 1.31, 378., 54.401, 4502., 
  647.915, "", "", "", "", 13697., 1.65427*^6, 238.078, 1.971, 10511., 1.513, 
  0.14, 7.2, "tests performed", 209760., 172393., 37367., 5321., 14486., 
  3.02, 2.48, 0.54, 2085., 53.7, 6.948445*^6, 65.18, 44.7, 20.801, 13.272, 
  18563.307, 1.5, 424.688, 5.81, 30.1, 44.4, "", 7.454, 75.05, 0.816}, 
 {"BGR", "Europe", "Bulgaria", "2021-02-28", 247038., 332., 1481.714, 10191., 
  24., 48.143, 35552.991, 47.78, 213.244, 1466.659, 3.454, 6.929, 1.31, 380., 
  54.688, 4674., 672.668, "", "", "", "", 8429., 1.662699*^6, 239.291, 1.213, 
  10902., 1.569, 0.136, 7.4, "tests performed", 212445., 175066., 37379., 
  2685., 13299., 3.06, 2.52, 0.54, 1914., 53.7, 6.948445*^6, 65.18, 44.7, 
  20.801, 13.272, 18563.307, 1.5, 424.688, 5.81, 30.1, 44.4, "", 7.454, 
  75.05, 0.816}, {"BGR", "Europe", "Bulgaria", "2021-03-01", 249626., 2588., 
  1576.429, 10308., 117., 53.571, 35925.448, 372.457, 226.875, 1483.497, 
  16.838, 7.71, 1.31, 394., 56.703, 4744., 682.743, "", "", "", "", 2530., 
  1.665229*^6, 239.655, 0.364, 10864., 1.564, 0.145, 6.9, "tests performed", 
  223539., 184764., 38775., 11094., 13211., 3.22, 2.66, 0.56, 1901., 53.7, 
  6.948445*^6, 65.18, 44.7, 20.801, 13.272, 18563.307, 1.5, 424.688, 5.81, 
  30.1, 44.4, "", 7.454, 75.05, 0.816}, {"BGR", "Europe", "Bulgaria", 
  "2021-03-02", 252029., 2403., 1662.571, 10391., 83., 59., 36271.281, 
  345.833, 239.272, 1495.443, 11.945, 8.491, 1.3, 414., 59.582, 4777., 
  687.492, "", "", "", "", 16188., 1.681417*^6, 241.985, 2.33, 11221., 1.615, 
  0.148, 6.7, "tests performed", 243772., 202247., 41525., 20233., 13649., 
  3.51, 2.91, 0.6, 1964., 53.7, 6.948445*^6, 65.18, 44.7, 20.801, 13.272, 
  18563.307, 1.5, 424.688, 5.81, 30.1, 44.4, "", 7.454, 75.05, 0.816}, 
 {"BGR", "Europe", "Bulgaria", "2021-03-03", 253183., 1154., 1579.857, 
  10413., 22., 55.286, 36437.361, 166.08, 227.368, 1498.609, 3.166, 7.957, 
  1.29, 423., 60.877, 5009., 720.881, "", "", "", "", 14530., 1.695947*^6, 
  244.076, 2.091, 11436., 1.646, 0.138, 7.2, "tests performed", 248169., 
  206296., 41873., 4397., 11387., 3.57, 2.97, 0.6, 1639., 53.7, 6.948445*^6, 
  65.18, 44.7, 20.801, 13.272, 18563.307, 1.5, 424.688, 5.81, 30.1, 44.4, "", 
  7.454, 75.05, 0.816}, {"BGR", "Europe", "Bulgaria", "2021-03-04", 255381., 
  2198., 1633.571, 10506., 93., 61., 36753.691, 316.33, 235.099, 1511.993, 
  13.384, 8.779, 1.31, 425., 61.165, 5093., 732.97, "", "", "", "", 6164., 
  1.702111*^6, 244.963, 0.887, 10597., 1.525, 0.154, 6.5, "tests performed", 
  268544., 221832., 46712., 20375., 11433., 3.86, 3.19, 0.67, 1645., 53.7, 
  6.948445*^6, 65.18, 44.7, 20.801, 13.272, 18563.307, 1.5, 424.688, 5.81, 
  30.1, 44.4, "", 7.454, 75.05, 0.816}, {"BGR", "Europe", "Bulgaria", 
  "2021-03-05", 258385., 3004., 1822.571, 10571., 65., 63.286, 37186.018, 
  432.327, 262.299, 1521.348, 9.355, 9.108, 1.33, 440., 63.324, 5307., 
  763.768, "", "", "", "", 12167., 1.714278*^6, 246.714, 1.751, 10529., 
  1.515, 0.173, 5.8, "tests performed", 284464., 234526., 49938., 15920., 
  11432., 4.09, 3.38, 0.72, 1645., 53.7, 6.948445*^6, 65.18, 44.7, 20.801, 
  13.272, 18563.307, 1.5, 424.688, 5.81, 30.1, 44.4, "", 7.454, 75.05, 
  0.816}, {"BGR", "Europe", "Bulgaria", "2021-03-06", 259811., 1426., 
  1872.143, 10593., 22., 60.857, 37391.244, 205.226, 269.433, 1524.514, 
  3.166, 8.758, 1.33, 437., 62.892, 5463., 786.219, "", "", "", "", 16865., 
  1.731143*^6, 249.141, 2.427, 10982., 1.58, 0.17, 5.9, "tests performed", 
  287118., 237067., 50051., 2654., 11051., 4.13, 3.41, 0.72, 1590., 53.7, 
  6.948445*^6, 65.18, 44.7, 20.801, 13.272, 18563.307, 1.5, 424.688, 5.81, 
  30.1, 44.4, "", 7.454, 75.05, 0.816}, {"BGR", "Europe", "Bulgaria", 
  "2021-03-07", 260308., 497., 1895.714, 10614., 21., 60.429, 37462.77, 
  71.527, 272.826, 1527.536, 3.022, 8.697, 1.33, 452., 65.051, 5629., 
  810.109, "", "", "", "", 10471., 1.741614*^6, 250.648, 1.507, 11274., 
  1.623, 0.168, 5.9, "tests performed", 288631., 238575., 50056., 1513., 
  10884., 4.15, 3.43, 0.72, 1566., 53.7, 6.948445*^6, 65.18, 44.7, 20.801, 
  13.272, 18563.307, 1.5, 424.688, 5.81, 30.1, 44.4, "", 7.454, 75.05, 
  0.816}, {"BGR", "Europe", "Bulgaria", "2021-03-08", 263303., 2995., 
  1953.857, 10764., 150., 65.143, 37893.802, 431.032, 281.193, 1549.124, 
  21.588, 9.375, 1.33, 456., 65.626, 5776., 831.265, "", "", "", "", 2969., 
  1.744583*^6, 251.075, 0.427, 11336., 1.631, 0.172, 5.8, "tests performed", 
  294132., 243479., 50653., 5501., 10085., 4.23, 3.5, 0.73, 1451., 53.7, 
  6.948445*^6, 65.18, 44.7, 20.801, 13.272, 18563.307, 1.5, 424.688, 5.81, 
  30.1, 44.4, "", 7.454, 75.05, 0.816}, {"BGR", "Europe", "Bulgaria", 
  "2021-03-09", 266805., 3502., 2110.857, 10902., 138., 73., 38397.8, 
  503.998, 303.788, 1568.984, 19.861, 10.506, 1.34, 503., 72.39, 5903., 
  849.543, "", "", "", "", "", "", "", "", 11352., 1.634, 0.186, 5.4, 
  "tests performed", 302151., 250507., 51644., 8019., 8340., 4.35, 3.61, 
  0.74, 1200., 53.7, 6.948445*^6, 65.18, 44.7, 20.801, 13.272, 18563.307, 
  1.5, 424.688, 5.81, 30.1, 44.4, "", 7.454, 75.05, 0.816}, 
 {"BGR", "Europe", "Bulgaria", "2021-03-10", 269579., 2774., 2342.286, 
  10999., 97., 83.714, 38797.026, 399.226, 337.095, 1582.944, 13.96, 12.048, 
  1.33, 497., 71.527, 6017., 865.949, "", "", "", "", "", "", "", "", 11604., 
  1.67, 0.202, 5., "tests performed", 309145., 256410., 52735., 6994., 8711., 
  4.45, 3.69, 0.76, 1254., 53.7, 6.948445*^6, 65.18, 44.7, 20.801, 13.272, 
  18563.307, 1.5, 424.688, 5.81, 30.1, 44.4, "", 7.454, 75.05, 0.816}, 
 {"BGR", "Europe", "Bulgaria", "2021-03-11", 272700., 3121., 2474.143, 
  11094., 95., 84., 39246.191, 449.165, 356.071, 1596.616, 13.672, 12.089, 
  1.33, 501., 72.102, 6395., 920.35, "", "", "", "", "", "", "", "", 13052., 
  1.878, 0.19, 5.3, "tests performed", 324446., 270587., 53859., 15301., 
  7986., 4.67, 3.89, 0.78, 1149., 53.7, 6.948445*^6, 65.18, 44.7, 20.801, 
  13.272, 18563.307, 1.5, 424.688, 5.81, 30.1, 44.4, "", 7.454, 75.05, 
  0.816}, {"BGR", "Europe", "Bulgaria", "2021-03-12", 275859., 3159., 
  2496.286, 11196., 102., 89.286, 39700.825, 454.634, 359.258, 1611.296, 
  14.68, 12.85, 1.32, 502., 72.246, 6604., 950.428, "", "", "", "", "", 
  1.809772*^6, 260.457, "", 13642., 1.963, 0.183, 5.5, "tests performed", 
  336660., 279324., 57336., 12214., 7457., 4.85, 4.02, 0.83, 1073., 53.7, 
  6.948445*^6, 65.18, 44.7, 20.801, 13.272, 18563.307, 1.5, 424.688, 5.81, 
  30.1, 44.4, "", 7.454, 75.05, 0.816}, {"BGR", "Europe", "Bulgaria", 
  "2021-03-13", 277878., 2019., 2581., 11234., 38., 91.571, 39991.394, 
  290.569, 371.45, 1616.765, 5.469, 13.179, 1.32, 506., 72.822, 6818., 
  981.227, "", "", "", "", "", "", "", "", 12732., 1.832, 0.203, 4.9, 
  "tests performed", 337904., 280137., 57767., 1244., 7255., 4.86, 4.03, 
  0.83, 1044., 55.09, 6.948445*^6, 65.18, 44.7, 20.801, 13.272, 18563.307, 
  1.5, 424.688, 5.81, 30.1, 44.4, "", 7.454, 75.05, 0.816}, 
 {"BGR", "Europe", "Bulgaria", "2021-03-14", 278557., 679., 2607., 11285., 
  51., 95.857, 40089.113, 97.72, 375.192, 1624.104, 7.34, 13.795, 1.31, 522., 
  75.125, 6948., 999.936, "", "", "", "", "", "", "", "", 12736., 1.833, 
  0.205, 4.9, "tests performed", 338879., 280462., 58417., 975., 7178., 4.88, 
  4.04, 0.84, 1033., 55.09, 6.948445*^6, 65.18, 44.7, 20.801, 13.272, 
  18563.307, 1.5, 424.688, 5.81, 30.1, 44.4, "", 7.454, 75.05, 0.816}, 
 {"BGR", "Europe", "Bulgaria", "2021-03-15", 283194., 4637., 2841.571, 
  11472., 187., 101.143, 40756.457, 667.344, 408.951, 1651.017, 26.912, 
  14.556, 1.32, 533., 76.708, 7101., 1021.955, "", "", "", "", "", 
  1.841263*^6, 264.989, "", 13811., 1.988, 0.206, 4.9, "tests performed", 
  341707., 281713., 59994., 2828., 6796., 4.92, 4.05, 0.86, 978., 50.93, 
  6.948445*^6, 65.18, 44.7, 20.801, 13.272, 18563.307, 1.5, 424.688, 5.81, 
  30.1, 44.4, "", 7.454, 75.05, 0.816}, {"BGR", "Europe", "Bulgaria", 
  "2021-03-16", 287568., 4374., 2966.143, 11579., 107., 96.714, 41385.95, 
  629.493, 426.879, 1666.416, 15.399, 13.919, 1.3, 577., 83.04, 7269., 
  1046.133, "", "", "", "", "", "", "", "", 14137., 2.035, 0.21, 4.8, 
  "tests performed", 345994., 284266., 61728., 4287., 6263., 4.98, 4.09, 
  0.89, 901., 50.93, 6.948445*^6, 65.18, 44.7, 20.801, 13.272, 18563.307, 
  1.5, 424.688, 5.81, 30.1, 44.4, "", 7.454, 75.05, 0.816}, 
 {"BGR", "Europe", "Bulgaria", "2021-03-17", 291769., 4201., 3170., 11715., 
  136., 102.286, 41990.546, 604.596, 456.217, 1685.989, 19.573, 14.721, 1.29, 
  612., 88.077, 7600., 1093.77, "", "", "", "", "", "", "", "", 14462., 
  2.081, 0.219, 4.6, "tests performed", 350702., 286950., 63752., 4708., 
  5937., 5.05, 4.13, 0.92, 854., 50.93, 6.948445*^6, 65.18, 44.7, 20.801, 
  13.272, 18563.307, 1.5, 424.688, 5.81, 30.1, 44.4, "", 7.454, 75.05, 
  0.816}, {"BGR", "Europe", "Bulgaria", "2021-03-18", 295777., 4008., 
  3296.714, 11817., 102., 103.286, 42567.366, 576.82, 474.454, 1700.668, 
  14.68, 14.865, 1.26, 609., 87.646, 7804., 1123.129, "", "", "", "", "", "", 
  "", "", 14787., 2.128, 0.223, 4.5, "tests performed", 356052., 289311., 
  66741., 5350., 4515., 5.12, 4.16, 0.96, 650., 50.93, 6.948445*^6, 65.18, 
  44.7, 20.801, 13.272, 18563.307, 1.5, 424.688, 5.81, 30.1, 44.4, "", 7.454, 
  75.05, 0.816}, {"BGR", "Europe", "Bulgaria", "2021-03-19", 299939., 4162., 
  3440., 11932., 115., 105.143, 43166.349, 598.983, 495.075, 1717.219, 16.55, 
  15.132, 1.24, 670., 96.424, 8082., 1163.138, "", "", "", "", "", 
  1.915561*^6, 275.682, "", 15113., 2.175, 0.228, 4.4, "tests performed", 
  362721., 293176., 69545., 6669., 3723., 5.22, 4.22, 1., 536., 50.93, 
  6.948445*^6, 65.18, 44.7, 20.801, 13.272, 18563.307, 1.5, 424.688, 5.81, 
  30.1, 44.4, "", 7.454, 75.05, 0.816}, {"BGR", "Europe", "Bulgaria", 
  "2021-03-20", 302480., 2541., 3514.571, 11966., 34., 104.571, 43532.042, 
  365.693, 505.807, 1722.112, 4.893, 15.05, 1.21, 689., 99.159, 8332., 
  1199.117, "", "", "", "", "", "", "", "", 15271., 2.198, 0.23, 4.3, 
  "tests performed", 366547., 295794., 70753., 3826., 4092., 5.28, 4.26, 
  1.02, 589., 50.93, 6.948445*^6, 65.18, 44.7, 20.801, 13.272, 18563.307, 
  1.5, 424.688, 5.81, 30.1, 44.4, "", 7.454, 75.05, 0.816}, 
 {"BGR", "Europe", "Bulgaria", "2021-03-21", 303423., 943., 3552.286, 12019., 
  53., 104.857, 43667.756, 135.714, 511.235, 1729.74, 7.628, 15.091, 1.19, 
  691., 99.447, 8545., 1229.772, "", "", "", "", "", "", "", "", 15430., 
  2.221, 0.23, 4.3, "tests performed", 368905., 297681., 71224., 2358., 
  4289., 5.31, 4.28, 1.03, 617., 50.93, 6.948445*^6, 65.18, 44.7, 20.801, 
  13.272, 18563.307, 1.5, 424.688, 5.81, 30.1, 44.4, "", 7.454, 75.05, 
  0.816}, {"BGR", "Europe", "Bulgaria", "2021-03-22", 307890., 4467., 3528., 
  12188., 169., 102.286, 44310.634, 642.878, 507.74, 1754.062, 24.322, 
  14.721, 1.17, 690., 99.303, 8660., 1246.322, "", "", "", "", "", 
  1.950384*^6, 280.694, "", 15589., 2.244, 0.226, 4.4, "tests performed", 
  376370., 302517., 73853., 7465., 4952., 5.42, 4.35, 1.06, 713., 61.11, 
  6.948445*^6, 65.18, 44.7, 20.801, 13.272, 18563.307, 1.5, 424.688, 5.81, 
  30.1, 44.4, "", 7.454, 75.05, 0.816}, {"BGR", "Europe", "Bulgaria", 
  "2021-03-23", 312741., 4851., 3596.143, 12307., 119., 104., 45008.775, 
  698.142, 517.546, 1771.188, 17.126, 14.967, 1.15, 691., 99.447, 8689., 
  1250.496, "", "", "", "", 18802., 1.969186*^6, 283.4, 2.706, 15621., 2.248, 
  0.23, 4.3, "tests performed", 388805., 310415., 78390., 12435., 6116., 5.6, 
  4.47, 1.13, 880., 61.11, 6.948445*^6, 65.18, 44.7, 20.801, 13.272, 
  18563.307, 1.5, 424.688, 5.81, 30.1, 44.4, "", 7.454, 75.05, 0.816}, 
 {"BGR", "Europe", "Bulgaria", "2021-03-24", 317116., 4375., 3621., 12413., 
  106., 99.714, 45638.413, 629.637, 521.124, 1786.443, 15.255, 14.351, 1.13, 
  729., 104.916, 8927., 1284.748, "", "", "", "", "", "", "", "", 15609., 
  2.246, 0.232, 4.3, "tests performed", 401309., 321332., 79977., 12504., 
  7230., 5.78, 4.62, 1.15, 1041., 61.11, 6.948445*^6, 65.18, 44.7, 20.801, 
  13.272, 18563.307, 1.5, 424.688, 5.81, 30.1, 44.4, "", 7.454, 75.05, 
  0.816}, {"BGR", "Europe", "Bulgaria", "2021-03-25", 321104., 3988., 
  3618.143, 12512., 99., 99.286, 46212.354, 573.941, 520.713, 1800.691, 
  14.248, 14.289, 1.11, 743., 106.93, 9125., 1313.243, "", "", "", "", "", 
  2.006166*^6, 288.722, "", 15597., 2.245, 0.232, 4.3, "tests performed", 
  415601., 332467., 83134., 14292., 8507., 5.98, 4.78, 1.2, 1224., 61.11, 
  6.948445*^6, 65.18, 44.7, 20.801, 13.272, 18563.307, 1.5, 424.688, 5.81, 
  30.1, 44.4, "", 7.454, 75.05, 0.816}, {"BGR", "Europe", "Bulgaria", 
  "2021-03-26", 325233., 4129., 3613.429, 12601., 89., 95.571, 46806.588, 
  594.234, 520.034, 1813.499, 12.809, 13.754, 1.09, 769., 110.672, 9281., 
  1335.695, "", "", "", "", 17831., 2.023997*^6, 291.288, 2.566, 15491., 
  2.229, 0.233, 4.3, "tests performed", 430228., 343120., 87108., 14627., 
  9644., 6.19, 4.94, 1.25, 1388., 61.11, 6.948445*^6, 65.18, 44.7, 20.801, 
  13.272, 18563.307, 1.5, 424.688, 5.81, 30.1, 44.4, "", 7.454, 75.05, 
  0.816}, {"BGR", "Europe", "Bulgaria", "2021-03-27", 327770., 2537., 
  3612.857, 12650., 49., 97.714, 47171.705, 365.118, 519.952, 1820.551, 
  7.052, 14.063, 1.08, 751., 108.082, 9430., 1357.138, "", "", "", "", 
  18581., 2.042578*^6, 293.962, 2.674, 16487., 2.373, 0.219, 4.6, 
  "tests performed", 434158., 346392., 87766., 3930., 9659., 6.25, 4.99, 
  1.26, 1390., 61.11, 6.948445*^6, 65.18, 44.7, 20.801, 13.272, 18563.307, 
  1.5, 424.688, 5.81, 30.1, 44.4, "", 7.454, 75.05, 0.816}, 
 {"BGR", "Europe", "Bulgaria", "2021-03-28", 328753., 983., 3618.571, 12710., 
  60., 98.714, 47313.176, 141.471, 520.774, 1829.186, 8.635, 14.207, 1.06, 
  769., 110.672, 9674., 1392.254, "", "", "", "", 11931., 2.054509*^6, 
  295.679, 1.717, 16533., 2.379, 0.219, 4.6, "tests performed", 436541., 
  348327., 88214., 2383., 9662., 6.28, 5.01, 1.27, 1391., 61.11, 6.948445*^6, 
  65.18, 44.7, 20.801, 13.272, 18563.307, 1.5, 424.688, 5.81, 30.1, 44.4, "", 
  7.454, 75.05, 0.816}, {"BGR", "Europe", "Bulgaria", "2021-03-29", 333250., 
  4497., 3622.857, 12913., 203., 103.571, 47960.371, 647.195, 521.391, 
  1858.401, 29.215, 14.906, 1.05, 773., 111.248, 9839., 1416., "", "", "", 
  "", 4093., 2.058602*^6, 296.268, 0.589, 15460., 2.225, 0.234, 4.3, 
  "tests performed", 445547., 355220., 90327., 9006., 9882., 6.41, 5.11, 1.3, 
  1422., 61.11, 6.948445*^6, 65.18, 44.7, 20.801, 13.272, 18563.307, 1.5, 
  424.688, 5.81, 30.1, 44.4, "", 7.454, 75.05, 0.816}, 
 {"BGR", "Europe", "Bulgaria", "2021-03-30", 338426., 5176., 3669.286, 
  13068., 155., 108.714, 48705.286, 744.915, 528.073, 1880.709, 22.307, 
  15.646, 1.04, 752., 108.226, 9679., 1392.974, "", "", "", "", 19426., 
  2.078028*^6, 299.064, 2.796, 15549., 2.238, 0.236, 4.2, "tests performed", 
  458731., 365650., 93081., 13184., 9989., 6.6, 5.26, 1.34, 1438., 61.11, 
  6.948445*^6, 65.18, 44.7, 20.801, 13.272, 18563.307, 1.5, 424.688, 5.81, 
  30.1, 44.4, "", 7.454, 75.05, 0.816}, {"BGR", "Europe", "Bulgaria", 
  "2021-03-31", 342633., 4207., 3645.286, 13197., 129., 112., 49310.745, 
  605.459, 524.619, 1899.274, 18.565, 16.119, 1.01, 748., 107.65, 9811., 
  1411.971, "", "", "", "", 20398., 2.098426*^6, 301.999, 2.936, 15821., 
  2.277, 0.23, 4.3, "tests performed", 472443., 377440., 95003., 13712., 
  10162., 6.8, 5.43, 1.37, 1462., 61.11, 6.948445*^6, 65.18, 44.7, 20.801, 
  13.272, 18563.307, 1.5, 424.688, 5.81, 30.1, 44.4, "", 7.454, 75.05, 
  0.816}, {"BGR", "Europe", "Bulgaria", "2021-04-01", 346327., 3694., 
  3603.286, 13313., 116., 114.429, 49842.375, 531.63, 518.574, 1915.968, 
  16.694, 16.468, 0.99, 772., 111.104, 10093., 1452.555, "", "", "", "", 
  17896., 2.116322*^6, 304.575, 2.576, 15737., 2.265, 0.229, 4.4, 
  "tests performed", 486002., 388595., 97407., 13559., 10057., 6.99, 5.59, 
  1.4, 1447., 53.7, 6.948445*^6, 65.18, 44.7, 20.801, 13.272, 18563.307, 1.5, 
  424.688, 5.81, 30.1, 44.4, "", 7.454, 75.05, 0.816}, 
 {"BGR", "Europe", "Bulgaria", "2021-04-02", 350340., 4013., 3586.714, 
  13438., 125., 119.571, 50419.914, 577.539, 516.189, 1933.958, 17.99, 
  17.208, 0.97, 747., 107.506, 10152., 1461.046, "", "", "", "", 18493., 
  2.134815*^6, 307.236, 2.661, 15831., 2.278, 0.227, 4.4, "tests performed", 
  498085., 398203., 99882., 12083., 9694., 7.17, 5.73, 1.44, 1395., 53.7, 
  6.948445*^6, 65.18, 44.7, 20.801, 13.272, 18563.307, 1.5, 424.688, 5.81, 
  30.1, 44.4, "", 7.454, 75.05, 0.816}, {"BGR", "Europe", "Bulgaria", 
  "2021-04-03", 352259., 1919., 3498.429, 13507., 69., 122.429, 50696.091, 
  276.177, 503.484, 1943.888, 9.93, 17.62, 0.95, 753., 108.37, 10382., 
  1494.147, "", "", "", "", 20611., 2.155426*^6, 310.203, 2.966, 16121., 
  2.32, 0.217, 4.6, "tests performed", 502078., 401514., 100564., 3993., 
  9703., 7.23, 5.78, 1.45, 1396., 53.7, 6.948445*^6, 65.18, 44.7, 20.801, 
  13.272, 18563.307, 1.5, 424.688, 5.81, 30.1, 44.4, "", 7.454, 75.05, 
  0.816}, {"BGR", "Europe", "Bulgaria", "2021-04-04", 352999., 740., 
  3463.714, 13589., 82., 125.571, 50802.59, 106.499, 498.488, 1955.689, 
  11.801, 18.072, 0.93, 758., 109.089, 10521., 1514.152, "", "", "", "", 
  10648., 2.166074*^6, 311.735, 1.532, 15938., 2.294, 0.217, 4.6, 
  "tests performed", 503570., 402693., 100877., 1492., 9576., 7.25, 5.8, 
  1.45, 1378., 53.7, 6.948445*^6, 65.18, 44.7, 20.801, 13.272, 18563.307, 
  1.5, 424.688, 5.81, 30.1, 44.4, "", 7.454, 75.05, 0.816}, 
 {"BGR", "Europe", "Bulgaria", "2021-04-05", 356859., 3860., 3372.714, 
  13786., 197., 124.714, 51358.11, 555.52, 485.391, 1984.041, 28.352, 17.949, 
  0.91, 747., 107.506, 10649., 1532.573, "", "", "", "", 4093., 2.170167*^6, 
  312.324, 0.589, 15938., 2.294, 0.212, 4.7, "tests performed", 510049., 
  407622., 102427., 6479., 9215., 7.34, 5.87, 1.47, 1326., 53.7, 6.948445*^6, 
  65.18, 44.7, 20.801, 13.272, 18563.307, 1.5, 424.688, 5.81, 30.1, 44.4, "", 
  7.454, 75.05, 0.816}, {"BGR", "Europe", "Bulgaria", "2021-04-06", 356859., 
  0., 2633.286, 13786., 0., 102.571, 51358.11, 0., 378.975, 1984.041, 0., 
  14.762, 0.9, 734., 105.635, 10402., 1497.026, "", "", "", "", 19244., 
  2.189411*^6, 315.094, 2.77, 15912., 2.29, 0.165, 6., "tests performed", 
  519635., 414790., 104845., 9586., 8701., 7.48, 5.97, 1.51, 1252., 53.7, 
  6.948445*^6, 65.18, 44.7, 20.801, 13.272, 18563.307, 1.5, 424.688, 5.81, 
  30.1, 44.4, "", 7.454, 75.05, 0.816}, {"BGR", "Europe", "Bulgaria", 
  "2021-04-07", 364419., 7560., 3112.286, 14034., 248., 119.571, 52446.123, 
  1088.013, 447.911, 2019.732, 35.691, 17.208, 0.95, 755., 108.657, 10355., 
  1490.261, "", "", "", "", 17409., 2.20682*^6, 317.599, 2.505, 15485., 
  2.229, 0.201, 5., "tests performed", 533453., 425706., 107747., 13818., 
  8716., 7.68, 6.13, 1.55, 1254., 53.7, 6.948445*^6, 65.18, 44.7, 20.801, 
  13.272, 18563.307, 1.5, 424.688, 5.81, 30.1, 44.4, "", 7.454, 75.05, 
  0.816}, {"BGR", "Europe", "Bulgaria", "2021-04-08", 367376., 2957., 3007., 
  14170., 136., 122.429, 52871.686, 425.563, 432.759, 2039.305, 19.573, 
  17.62, 0.92, 777., 111.824, 10429., 1500.911, "", "", "", "", 17710., 
  2.22453*^6, 320.148, 2.549, 15458., 2.225, 0.195, 5.1, "tests performed", 
  552516., 442439., 110077., 19063., 9502., 7.95, 6.37, 1.58, 1368., 53.7, 
  6.948445*^6, 65.18, 44.7, 20.801, 13.272, 18563.307, 1.5, 424.688, 5.81, 
  30.1, 44.4, "", 7.454, 75.05, 0.816}, {"BGR", "Europe", "Bulgaria", 
  "2021-04-09", 370179., 2803., 2834.143, 14308., 138., 124.286, 53275.085, 
  403.4, 407.882, 2059.166, 19.861, 17.887, 0.89, 813., 117.005, 10404., 
  1497.313, "", "", "", "", 16076., 2.240606*^6, 322.462, 2.314, 15113., 
  2.175, 0.188, 5.3, "tests performed", 567396., 454711., 112685., 14880., 
  9902., 8.17, 6.54, 1.62, 1425., 53.7, 6.948445*^6, 65.18, 44.7, 20.801, 
  13.272, 18563.307, 1.5, 424.688, 5.81, 30.1, 44.4, "", 7.454, 75.05, 
  0.816}, {"BGR", "Europe", "Bulgaria", "2021-04-10", 371531., 1352., 
  2753.143, 14351., 43., 120.571, 53469.661, 194.576, 396.224, 2065.354, 
  6.188, 17.352, 0.86, 812., 116.861, 10271., 1478.172, "", "", "", "", 
  16949., 2.257555*^6, 324.901, 2.439, 14590., 2.1, 0.189, 5.3, 
  "tests performed", 571062., 458084., 112978., 3666., 9855., 8.22, 6.59, 
  1.63, 1418., 53.7, 6.948445*^6, 65.18, 44.7, 20.801, 13.272, 18563.307, 
  1.5, 424.688, 5.81, 30.1, 44.4, "", 7.454, 75.05, 0.816}, 
 {"BGR", "Europe", "Bulgaria", "2021-04-11", 371993., 462., 2713.429, 14418., 
  67., 118.429, 53536.151, 66.49, 390.509, 2074.997, 9.642, 17.044, 0.84, 
  801., 115.278, 10365., 1491.701, "", "", "", "", 9117., 2.266672*^6, 
  326.213, 1.312, 14371., 2.068, 0.189, 5.3, "tests performed", 572662., 
  459409., 113253., 1600., 9870., 8.24, 6.61, 1.63, 1420., 53.7, 6.948445*^6, 
  65.18, 44.7, 20.801, 13.272, 18563.307, 1.5, 424.688, 5.81, 30.1, 44.4, "", 
  7.454, 75.05, 0.816}, {"BGR", "Europe", "Bulgaria", "2021-04-12", 375115., 
  3122., 2608., 14619., 201., 119., 53985.46, 449.309, 375.336, 2103.924, 
  28.927, 17.126, 0.83, 797., 114.702, 10382., 1494.147, "", "", "", "", 
  3657., 2.270329*^6, 326.739, 0.526, 14309., 2.059, 0.182, 5.5, 
  "tests performed", 579992., 465348., 114644., 7330., 9992., 8.35, 6.7, 
  1.65, 1438., 53.7, 6.948445*^6, 65.18, 44.7, 20.801, 13.272, 18563.307, 
  1.5, 424.688, 5.81, 30.1, 44.4, "", 7.454, 75.05, 0.816}, 
 {"BGR", "Europe", "Bulgaria", "2021-04-13", 378059., 2944., 3028.571, 
  14746., 127., 137.143, 54409.152, 423.692, 435.863, 2122.201, 18.277, 
  19.737, 0.82, 776., 111.68, 9970., 1434.853, "", "", "", "", 17397., 
  2.287726*^6, 329.243, 2.504, 14045., 2.021, 0.216, 4.6, "tests performed", 
  590495., 474072., 116423., 10503., 10123., 8.5, 6.82, 1.68, 1457., 53.7, 
  6.948445*^6, 65.18, 44.7, 20.801, 13.272, 18563.307, 1.5, 424.688, 5.81, 
  30.1, 44.4, "", 7.454, 75.05, 0.816}, {"BGR", "Europe", "Bulgaria", 
  "2021-04-14", 380576., 2517., 2308.143, 14871., 125., 119.571, 54771.391, 
  362.239, 332.181, 2140.191, 17.99, 17.208, 0.79, 799., 114.99, 9799., 
  1410.244, "", "", "", "", 16237., 2.303963*^6, 331.58, 2.337, 13878., 
  1.997, 0.166, 6., "tests performed", 605377., 485498., 119879., 14882., 
  10275., 8.71, 6.99, 1.73, 1479., 53.7, 6.948445*^6, 65.18, 44.7, 20.801, 
  13.272, 18563.307, 1.5, 424.688, 5.81, 30.1, 44.4, "", 7.454, 75.05, 
  0.816}, {"BGR", "Europe", "Bulgaria", "2021-04-15", 382761., 2185., 
  2197.857, 14979., 108., 115.571, 55085.85, 314.459, 316.309, 2155.734, 
  15.543, 16.633, 0.79, 807., 116.141, 9685., 1393.837, "", "", "", "", 
  15300., 2.319263*^6, 333.782, 2.202, 13533., 1.948, 0.162, 6.2, 
  "tests performed", 620375., 496994., 123381., 14998., 9694., 8.93, 7.15, 
  1.78, 1395., 53.7, 6.948445*^6, 65.18, 44.7, 20.801, 13.272, 18563.307, 
  1.5, 424.688, 5.81, 30.1, 44.4, "", 7.454, 75.05, 0.816}, 
 {"BGR", "Europe", "Bulgaria", "2021-04-16", 384887., 2126., 2101.143, 
  15100., 121., 113.143, 55391.818, 305.968, 302.39, 2173.148, 17.414, 
  16.283, 0.78, 811., 116.717, 9523., 1370.522, "", "", "", "", 14708., 
  2.333971*^6, 335.898, 2.117, 13338., 1.92, 0.158, 6.3, "tests performed", 
  634129., 507245., 126884., 13754., 9533., 9.13, 7.3, 1.83, 1372., 53.7, 
  6.948445*^6, 65.18, 44.7, 20.801, 13.272, 18563.307, 1.5, 424.688, 5.81, 
  30.1, 44.4, "", 7.454, 75.05, 0.816}, {"BGR", "Europe", "Bulgaria", 
  "2021-04-17", 385963., 1076., 2061.714, 15138., 38., 112.429, 55546.673, 
  154.855, 296.716, 2178.617, 5.469, 16.18, 0.78, 801., 115.278, 9195., 
  1323.318, "", "", "", "", "", "", "", "", 12255., 1.764, 0.168, 5.9, 
  "tests performed", 637216., 509196., 128020., 3087., 9451., 9.17, 7.33, 
  1.84, 1360., 53.7, 6.948445*^6, 65.18, 44.7, 20.801, 13.272, 18563.307, 
  1.5, 424.688, 5.81, 30.1, 44.4, "", 7.454, 75.05, 0.816}, 
 {"BGR", "Europe", "Bulgaria", "2021-04-18", 386381., 418., 2055.429, 15195., 
  57., 111., 55606.83, 60.157, 295.811, 2186.82, 8.203, 15.975, 0.77, 797., 
  114.702, 9204., 1324.613, "", "", "", "", "", "", "", "", 12290., 1.769, 
  0.167, 6., "tests performed", 638443., 509905., 128538., 1227., 9397., 
  9.19, 7.34, 1.85, 1352., 53.7, 6.948445*^6, 65.18, 44.7, 20.801, 13.272, 
  18563.307, 1.5, 424.688, 5.81, 30.1, 44.4, "", 7.454, 75.05, 0.816}, 
 {"BGR", "Europe", "Bulgaria", "2021-04-19", 388815., 2434., 1957.143, 
  15412., 217., 113.286, 55957.124, 350.294, 281.666, 2218.05, 31.23, 16.304, 
  0.77, 783., 112.687, 9229., 1328.211, "", "", "", "", "", 2.36207*^6, 
  339.942, "", 13106., 1.886, 0.149, 6.7, "tests performed", 645486., 
  514417., 131069., 7043., 9356., 9.29, 7.4, 1.89, 1346., 53.7, 6.948445*^6, 
  65.18, 44.7, 20.801, 13.272, 18563.307, 1.5, 424.688, 5.81, 30.1, 44.4, "", 
  7.454, 75.05, 0.816}, {"BGR", "Europe", "Bulgaria", "2021-04-20", 390911., 
  2096., 1836., 15518., 106., 110.286, 56258.774, 301.65, 264.232, 2233.305, 
  15.255, 15.872, 0.76, 780., 112.255, 8834., 1271.364, "", "", "", "", 
  15949., 2.378019*^6, 342.238, 2.295, 12899., 1.856, 0.142, 7., 
  "tests performed", 657333., 521956., 135377., 11847., 9548., 9.46, 7.51, 
  1.95, 1374., 53.7, 6.948445*^6, 65.18, 44.7, 20.801, 13.272, 18563.307, 
  1.5, 424.688, 5.81, 30.1, 44.4, "", 7.454, 75.05, 0.816}, 
 {"BGR", "Europe", "Bulgaria", "2021-04-21", 392913., 2002., 1762.429, 
  15618., 100., 106.714, 56546.896, 288.122, 253.644, 2247.697, 14.392, 
  15.358, 0.75, 765., 110.097, 8598., 1237.399, "", "", "", "", 13758., 
  2.391777*^6, 344.218, 1.98, 12545., 1.805, 0.14, 7.1, "tests performed", 
  676501., 533316., 143185., 19168., 10161., 9.74, 7.68, 2.06, 1462., 53.7, 
  6.948445*^6, 65.18, 44.7, 20.801, 13.272, 18563.307, 1.5, 424.688, 5.81, 
  30.1, 44.4, "", 7.454, 75.05, 0.816}, {"BGR", "Europe", "Bulgaria", 
  "2021-04-22", 392913., 0., 1450.286, 15618., 0., 91.286, 56546.896, 0., 
  208.721, 2247.697, 0., 13.138, 0.75, 786., 113.119, 8435., 1213.941, "", 
  "", "", "", 14179., 2.405956*^6, 346.258, 2.041, 12385., 1.782, 0.117, 8.5, 
  "tests performed", 698517., 546700., 151817., 22016., 11163., 10.05, 7.87, 
  2.18, 1607., 53.7, 6.948445*^6, 65.18, 44.7, 20.801, 13.272, 18563.307, 
  1.5, 424.688, 5.81, 30.1, 44.4, "", 7.454, 75.05, 0.816}, 
 {"BGR", "Europe", "Bulgaria", "2021-04-23", 396302., 3389., 1630.714, 
  15826., 208., 103.714, 57034.631, 487.735, 234.688, 2277.632, 29.935, 
  14.926, 0.79, 781., 112.399, 8309., 1195.807, "", "", "", "", 13427., 
  2.419383*^6, 348.191, 1.932, 12202., 1.756, 0.134, 7.5, "tests performed", 
  716940., 556719., 160221., 18423., 11830., 10.32, 8.01, 2.31, 1703., 48.15, 
  6.948445*^6, 65.18, 44.7, 20.801, 13.272, 18563.307, 1.5, 424.688, 5.81, 
  30.1, 44.4, "", 7.454, 75.05, 0.816}, {"BGR", "Europe", "Bulgaria", 
  "2021-04-24", 397100., 798., 1591., 15859., 33., 103., 57149.477, 114.846, 
  228.972, 2282.381, 4.749, 14.823, 0.78, 751., 108.082, 8073., 1161.843, "", 
  "", "", "", 14852., 2.434235*^6, 350.328, 2.137, 12985., 1.869, 0.123, 8.2, 
  "tests performed", 721170., 558405., 162765., 4230., 11993., 10.38, 8.04, 
  2.34, 1726., 48.15, 6.948445*^6, 65.18, 44.7, 20.801, 13.272, 18563.307, 
  1.5, 424.688, 5.81, 30.1, 44.4, "", 7.454, 75.05, 0.816}, 
 {"BGR", "Europe", "Bulgaria", "2021-04-25", 397500., 400., 1588.429, 15907., 
  48., 101.714, 57207.044, 57.567, 228.602, 2289.289, 6.908, 14.638, 0.76, 
  738., 106.211, 8087., 1163.858, "", "", "", "", 7492., 2.441727*^6, 
  351.406, 1.078, 12718., 1.83, 0.125, 8., "tests performed", 723240., 
  559274., 163966., 2070., 12114., 10.41, 8.05, 2.36, 1743., 48.15, 
  6.948445*^6, 65.18, 44.7, 20.801, 13.272, 18563.307, 1.5, 424.688, 5.81, 
  30.1, 44.4, "", 7.454, 75.05, 0.816}, {"BGR", "Europe", "Bulgaria", 
  "2021-04-26", 399259., 1759., 1492., 16101., 194., 98.429, 57460.194, 
  253.15, 214.724, 2317.209, 27.92, 14.166, 0.75, 746., 107.362, 8080., 
  1162.85, "", "", "", "", 5453., 2.44718*^6, 352.191, 0.785, 12159., 1.75, 
  0.123, 8.1, "tests performed", 734150., 564282., 169868., 10910., 12666., 
  10.57, 8.12, 2.44, 1823., 48.15, 6.948445*^6, 65.18, 44.7, 20.801, 13.272, 
  18563.307, 1.5, 424.688, 5.81, 30.1, 44.4, "", 7.454, 75.05, 0.816}, 
 {"BGR", "Europe", "Bulgaria", "2021-04-27", 401109., 1850., 1456.857, 
  16182., 81., 94.857, 57726.441, 266.247, 209.667, 2328.866, 11.657, 13.652, 
  0.73, 724., 104.196, 7669., 1103.7, "", "", "", "", 14018., 2.461198*^6, 
  354.208, 2.017, 11883., 1.71, 0.123, 8.2, "tests performed", 750899., 
  572924., 177975., 16749., 13367., 10.81, 8.25, 2.56, 1924., 48.15, 
  6.948445*^6, 65.18, 44.7, 20.801, 13.272, 18563.307, 1.5, 424.688, 5.81, 
  30.1, 44.4, "", 7.454, 75.05, 0.816}, {"BGR", "Europe", "Bulgaria", 
  "2021-04-28", 402491., 1382., 1368.286, 16278., 96., 94.286, 57925.334, 
  198.893, 196.92, 2342.682, 13.816, 13.569, 0.7, 714., 102.757, 7480., 
  1076.5, "", "", "", "", 18005., 2.479203*^6, 356.8, 2.591, 12489., 1.797, 
  0.11, 9.1, "tests performed", 776254., 585719., 190535., 25355., 14250., 
  11.17, 8.43, 2.74, 2051., 48.15, 6.948445*^6, 65.18, 44.7, 20.801, 13.272, 
  18563.307, 1.5, 424.688, 5.81, 30.1, 44.4, "", 7.454, 75.05, 0.816}, 
 {"BGR", "Europe", "Bulgaria", "2021-04-29", 403728., 1237., 1545., 16368., 
  90., 107.143, 58103.36, 178.025, 222.352, 2355.635, 12.953, 15.42, 0.68, 
  697., 100.31, 7168., 1031.598, "", "", "", "", 14038., 2.493241*^6, 358.82, 
  2.02, 12469., 1.795, 0.124, 8.1, "tests performed", 803176., 595509., 
  207667., 26922., 14951., 11.56, 8.57, 2.99, 2152., 50.93, 6.948445*^6, 
  65.18, 44.7, 20.801, 13.272, 18563.307, 1.5, 424.688, 5.81, 30.1, 44.4, "", 
  7.454, 75.05, 0.816}, {"BGR", "Europe", "Bulgaria", "2021-04-30", 404380., 
  652., 1154., 16399., 31., 81.857, 58197.194, 93.834, 166.08, 2360.096, 
  4.461, 11.781, 0.66, 682., 98.151, 6824., 982.09, "", "", "", "", 16258., 
  2.509499*^6, 361.16, 2.34, 12874., 1.853, 0.09, 11.2, "tests performed", 
  815463., 602109., 213354., 12287., 14075., 11.74, 8.67, 3.07, 2026., 50.93, 
  6.948445*^6, 65.18, 44.7, 20.801, 13.272, 18563.307, 1.5, 424.688, 5.81, 
  30.1, 44.4, "", 7.454, 75.05, 0.816}, {"BGR", "Europe", "Bulgaria", 
  "2021-05-01", 404846., 466., 1106.571, 16444., 45., 83.571, 58264.259, 
  67.065, 159.255, 2366.573, 6.476, 12.027, 0.66, 674., 97., 6905., 993.748, 
  "", "", "", "", 8863., 2.518362*^6, 362.435, 1.276, 12018., 1.73, 0.092, 
  10.9, "tests performed", 821218., 606144., 215074., 5755., 14293., 11.82, 
  8.72, 3.1, 2057., 50.93, 6.948445*^6, 65.18, 44.7, 20.801, 13.272, 
  18563.307, 1.5, 424.688, 5.81, 30.1, 44.4, "", 7.454, 75.05, 0.816}, 
 {"BGR", "Europe", "Bulgaria", "2021-05-02", 405194., 348., 1099.143, 16492., 
  48., 83.571, 58314.342, 50.083, 158.185, 2373.481, 6.908, 12.027, 0.66, 
  670., 96.424, 6790., 977.197, "", "", "", "", 7086., 2.525448*^6, 363.455, 
  1.02, 11960., 1.721, 0.092, 10.9, "tests performed", 824623., 608428., 
  216195., 3405., 14483., 11.87, 8.76, 3.11, 2084., 50.93, 6.948445*^6, 
  65.18, 44.7, 20.801, 13.272, 18563.307, 1.5, 424.688, 5.81, 30.1, 44.4, "", 
  7.454, 75.05, 0.816}, {"BGR", "Europe", "Bulgaria", "2021-05-03", 405825., 
  631., 938., 16548., 56., 63.857, 58405.154, 90.812, 134.994, 2381.54, 
  8.059, 9.19, 0.65, 662., 95.273, 6754., 972.016, "", "", "", "", 3194., 
  2.528642*^6, 363.915, 0.46, 11637., 1.675, 0.081, 12.4, "tests performed", 
  833510., 613677., 219833., 8887., 14194., 12., 8.83, 3.16, 2043., 50.93, 
  6.948445*^6, 65.18, 44.7, 20.801, 13.272, 18563.307, 1.5, 424.688, 5.81, 
  30.1, 44.4, "", 7.454, 75.05, 0.816}, {"BGR", "Europe", "Bulgaria", 
  "2021-05-04", 406192., 367., 726.143, 16609., 61., 61., 58457.972, 52.818, 
  104.504, 2390.319, 8.779, 8.779, 0.66, 649., 93.402, 6706., 965.108, "", 
  "", "", "", 6724., 2.535366*^6, 364.883, 0.968, 10595., 1.525, 0.069, 14.6, 
  "tests performed", 844643., 619256., 225387., 11133., 13392., 12.16, 8.91, 
  3.24, 1927., 50.93, 6.948445*^6, 65.18, 44.7, 20.801, 13.272, 18563.307, 
  1.5, 424.688, 5.81, 30.1, 44.4, "", 7.454, 75.05, 0.816}, 
 {"BGR", "Europe", "Bulgaria", "2021-05-05", 407827., 1635., 762.286, 16773., 
  164., 70.714, 58693.276, 235.304, 109.706, 2413.921, 23.602, 10.177, 0.71, 
  637., 91.675, 6670., 959.927, "", "", "", "", 6206., 2.541572*^6, 365.776, 
  0.893, 8910., 1.282, 0.086, 11.7, "tests performed", 877124., 625922., 
  251202., 32481., 14410., 12.62, 9.01, 3.62, 2074., 50.93, 6.948445*^6, 
  65.18, 44.7, 20.801, 13.272, 18563.307, 1.5, 424.688, 5.81, 30.1, 44.4, "", 
  7.454, 75.05, 0.816}, {"BGR", "Europe", "Bulgaria", "2021-05-06", 408372., 
  545., 663.429, 16800., 27., 61.714, 58771.711, 78.435, 95.479, 2417.807, 
  3.886, 8.882, 0.72, 599., 86.206, 6158., 886.241, "", "", "", "", 14933., 
  2.556505*^6, 367.925, 2.149, 9038., 1.301, 0.073, 13.6, "tests performed", 
  884254., 629749., 254505., 7130., 11583., 12.73, 9.06, 3.66, 1667., 50.93, 
  6.948445*^6, 65.18, 44.7, 20.801, 13.272, 18563.307, 1.5, 424.688, 5.81, 
  30.1, 44.4, "", 7.454, 75.05, 0.816}, {"BGR", "Europe", "Bulgaria", 
  "2021-05-07", 409495., 1123., 730.714, 16886., 86., 69.571, 58933.33, 
  161.619, 105.162, 2430.184, 12.377, 10.013, 0.73, 587., 84.479, 6138., 
  883.363, "", "", "", "", 5729., 2.562234*^6, 368.749, 0.825, 7534., 1.084, 
  0.097, 10.3, "tests performed", 922371., 638468., 283903., 38117., 15273., 
  13.27, 9.19, 4.09, 2198., 50.93, 6.948445*^6, 65.18, 44.7, 20.801, 13.272, 
  18563.307, 1.5, 424.688, 5.81, 30.1, 44.4, "", 7.454, 75.05, 0.816}, 
 {"BGR", "Europe", "Bulgaria", "2021-05-08", 409961., 466., 730.714, 16902., 
  16., 65.429, 59000.395, 67.065, 105.162, 2432.487, 2.303, 9.416, 0.73, 
  570., 82.033, 5855., 842.635, "", "", "", "", 14997., 2.577231*^6, 370.908, 
  2.158, 8410., 1.21, 0.087, 11.5, "tests performed", 932419., 642807., 
  289612., 10048., 15886., 13.42, 9.25, 4.17, 2286., 50.93, 6.948445*^6, 
  65.18, 44.7, 20.801, 13.272, 18563.307, 1.5, 424.688, 5.81, 30.1, 44.4, "", 
  7.454, 75.05, 0.816}, {"BGR", "Europe", "Bulgaria", "2021-05-09", 410202., 
  241., 715.429, 16929., 27., 62.429, 59035.079, 34.684, 102.962, 2436.372, 
  3.886, 8.985, 0.73, 566., 81.457, 5882., 846.52, "", "", "", "", 7501., 
  2.584732*^6, 371.987, 1.08, 8469., 1.219, 0.084, 11.8, "tests performed", 
  938064., 646068., 291996., 5645., 16206., 13.5, 9.3, 4.2, 2332., 50.93, 
  6.948445*^6, 65.18, 44.7, 20.801, 13.272, 18563.307, 1.5, 424.688, 5.81, 
  30.1, 44.4, "", 7.454, 75.05, 0.816}, {"BGR", "Europe", "Bulgaria", 
  "2021-05-10", 411280., 1078., 779.286, 17045., 116., 71., 59190.222, 
  155.143, 112.153, 2453.067, 16.694, 10.218, 0.73, 562., 80.881, 5912., 
  850.838, "", "", "", "", 5853., 2.590585*^6, 372.829, 0.842, 8849., 1.274, 
  0.088, 11.4, "tests performed", 963539., 651694., 311845., 25475., 18576., 
  13.87, 9.38, 4.49, 2673., 50.93, 6.948445*^6, 65.18, 44.7, 20.801, 13.272, 
  18563.307, 1.5, 424.688, 5.81, 30.1, 44.4, "", 7.454, 75.05, 0.816}, 
 {"BGR", "Europe", "Bulgaria", "2021-05-11", 412157., 877., 852.143, 17104., 
  59., 70.714, 59316.437, 126.215, 122.638, 2461.558, 8.491, 10.177, 0.71, 
  555., 79.874, 5571., 801.762, "", "", "", "", 16390., 2.606975*^6, 375.188, 
  2.359, 10230., 1.472, 0.083, 12., "tests performed", 999287., 661204., 
  338083., 35748., 22092., 14.38, 9.52, 4.87, 3179., 50.93, 6.948445*^6, 
  65.18, 44.7, 20.801, 13.272, 18563.307, 1.5, 424.688, 5.81, 30.1, 44.4, "", 
  7.454, 75.05, 0.816}, {"BGR", "Europe", "Bulgaria", "2021-05-12", 412814., 
  657., 712.429, 17150., 46., 53.857, 59410.991, 94.554, 102.531, 2468.178, 
  6.62, 7.751, 0.68, 535., 76.996, 5410., 778.591, "", "", "", "", 13208., 
  2.620183*^6, 377.089, 1.901, 11230., 1.616, 0.063, 15.8, "tests performed", 
  1.035763*^6, 673441., 362322., 36476., 22663., 14.91, 9.69, 5.21, 3262., 
  50.93, 6.948445*^6, 65.18, 44.7, 20.801, 13.272, 18563.307, 1.5, 424.688, 
  5.81, 30.1, 44.4, "", 7.454, 75.05, 0.816}, {"BGR", "Europe", "Bulgaria", 
  "2021-05-13", 413320., 506., 706.857, 17194., 44., 56.286, 59483.813, 
  72.822, 101.729, 2474.51, 6.332, 8.1, 0.67, 526., 75.7, 5250., 755.565, "", 
  "", "", "", 11072., 2.631255*^6, 378.683, 1.593, 10679., 1.537, 0.066, 
  15.1, "tests performed", 1.073523*^6, 685543., 387980., 37760., 27038., 
  15.45, 9.87, 5.58, 3891., 50.93, 6.948445*^6, 65.18, 44.7, 20.801, 13.272, 
  18563.307, 1.5, 424.688, 5.81, 30.1, 44.4, "", 7.454, 75.05, 0.816}, 
 {"BGR", "Europe", "Bulgaria", "2021-05-14", 413838., 518., 620.429, 17243., 
  49., 51., 59558.362, 74.549, 89.29, 2481.562, 7.052, 7.34, 0.65, 516., 
  74.261, 5114., 735.992, "", "", "", "", 11248., 2.642503*^6, 380.301, 
  1.619, 11467., 1.65, 0.054, 18.5, "tests performed", 1.10676*^6, 697366., 
  409394., 33237., 26341., 15.93, 10.04, 5.89, 3791., 50.93, 6.948445*^6, 
  65.18, 44.7, 20.801, 13.272, 18563.307, 1.5, 424.688, 5.81, 30.1, 44.4, "", 
  7.454, 75.05, 0.816}, {"BGR", "Europe", "Bulgaria", "2021-05-15", 414041., 
  203., 582.857, 17250., 7., 49.714, 59587.577, 29.215, 83.883, 2482.57, 
  1.007, 7.155, 0.65, 504., 72.534, 4832., 695.407, "", "", "", "", 14119., 
  2.656622*^6, 382.333, 2.032, 11342., 1.632, 0.051, 19.5, "tests performed", 
  1.113351*^6, 700203., 413148., 6591., 25847., 16.02, 10.08, 5.95, 3720., 
  50.93, 6.948445*^6, 65.18, 44.7, 20.801, 13.272, 18563.307, 1.5, 424.688, 
  5.81, 30.1, 44.4, "", 7.454, 75.05, 0.816}, {"BGR", "Europe", "Bulgaria", 
  "2021-05-16", 414192., 151., 570., 17259., 9., 47.143, 59609.308, 21.731, 
  82.033, 2483.865, 1.295, 6.785, 0.65, 501., 72.102, 4839., 696.415, "", "", 
  "", "", 7281., 2.663903*^6, 383.381, 1.048, 11310., 1.628, 0.05, 19.8, 
  "tests performed", 1.116741*^6, 702012., 414729., 3390., 25525., 16.07, 
  10.1, 5.97, 3673., 50.93, 6.948445*^6, 65.18, 44.7, 20.801, 13.272, 
  18563.307, 1.5, 424.688, 5.81, 30.1, 44.4, "", 7.454, 75.05, 0.816}, 
 {"BGR", "Europe", "Bulgaria", "2021-05-17", 414869., 677., 512.714, 17343., 
  84., 42.571, 59706.74, 97.432, 73.788, 2495.954, 12.089, 6.127, 0.64, 499., 
  71.815, 4858., 699.149, "", "", "", "", 4309., 2.668212*^6, 384.001, 0.62, 
  11090., 1.596, 0.046, 21.6, "tests performed", 1.134977*^6, 709006., 
  425971., 18236., 24491., 16.33, 10.2, 6.13, 3525., 50.93, 6.948445*^6, 
  65.18, 44.7, 20.801, 13.272, 18563.307, 1.5, 424.688, 5.81, 30.1, 44.4, "", 
  7.454, 75.05, 0.816}, {"BGR", "Europe", "Bulgaria", "2021-05-18", 415326., 
  457., 452.714, 17379., 36., 39.286, 59772.51, 65.77, 65.153, 2501.135, 
  5.181, 5.654, 0.62, 490., 70.519, 4592., 660.867, "", "", "", "", 16502., 
  2.684714*^6, 386.376, 2.375, 11106., 1.598, 0.041, 24.5, "tests performed", 
  1.161048*^6, 720124., 440924., 26071., 23109., 16.71, 10.36, 6.35, 3326., 
  50.93, 6.948445*^6, 65.18, 44.7, 20.801, 13.272, 18563.307, 1.5, 424.688, 
  5.81, 30.1, 44.4, "", 7.454, 75.05, 0.816}, {"BGR", "Europe", "Bulgaria", 
  "2021-05-19", 415687., 361., 410.429, 17416., 37., 38., 59824.464, 51.954, 
  59.068, 2506.46, 5.325, 5.469, 0.61, 485., 69.8, 4379., 630.213, "", "", 
  "", "", 13792., 2.698506*^6, 388.361, 1.985, 11189., 1.61, 0.037, 27.3, 
  "tests performed", 1.191397*^6, 733149., 458248., 30349., 22233., 17.15, 
  10.55, 6.59, 3200., 50.93, 6.948445*^6, 65.18, 44.7, 20.801, 13.272, 
  18563.307, 1.5, 424.688, 5.81, 30.1, 44.4, "", 7.454, 75.05, 0.816}, 
 {"BGR", "Europe", "Bulgaria", "2021-05-20", 416055., 368., 390.714, 17447., 
  31., 36.143, 59877.426, 52.961, 56.23, 2510.922, 4.461, 5.202, 0.61, 460., 
  66.202, 4201., 604.596, "", "", "", "", 11059., 2.709565*^6, 389.953, 
  1.592, 11187., 1.61, 0.035, 28.6, "tests performed", 1.225601*^6, 746125., 
  479476., 34204., 21725., 17.64, 10.74, 6.9, 3127., 50.93, 6.948445*^6, 
  65.18, 44.7, 20.801, 13.272, 18563.307, 1.5, 424.688, 5.81, 30.1, 44.4, "", 
  7.454, 75.05, 0.816}, {"BGR", "Europe", "Bulgaria", "2021-05-21", 416417., 
  362., 368.429, 17474., 27., 33., 59929.524, 52.098, 53.023, 2514.807, 
  3.886, 4.749, 0.61, 442., 63.611, 4073., 586.174, "", "", "", "", 13163., 
  2.722728*^6, 391.847, 1.894, 11461., 1.649, 0.032, 31.1, "tests performed", 
  1.250667*^6, 756201., 494466., 25066., 20558., 18., 10.88, 7.12, 2959., 
  48.15, 6.948445*^6, 65.18, 44.7, 20.801, 13.272, 18563.307, 1.5, 424.688, 
  5.81, 30.1, 44.4, "", 7.454, 75.05, 0.816}, {"BGR", "Europe", "Bulgaria", 
  "2021-05-22", 416565., 148., 360.571, 17487., 13., 33.857, 59950.824, 21.3, 
  51.892, 2516.678, 1.871, 4.873, 0.61, 417., 60.013, 3849., 553.937, "", "", 
  "", "", 14466., 2.737194*^6, 393.929, 2.082, 11510., 1.656, 0.031, 31.9, 
  "tests performed", 1.257015*^6, 758350., 498665., 6348., 20523., 18.09, 
  10.91, 7.18, 2954., 48.15, 6.948445*^6, 65.18, 44.7, 20.801, 13.272, 
  18563.307, 1.5, 424.688, 5.81, 30.1, 44.4, "", 7.454, 75.05, 0.816}, 
 {"BGR", "Europe", "Bulgaria", "2021-05-23", 416646., 81., 350.571, 17496., 
  9., 33.857, 59962.481, 11.657, 50.453, 2517.973, 1.295, 4.873, 0.61, 410., 
  59.006, 3817., 549.332, "", "", "", "", 5974., 2.743168*^6, 394.789, 0.86, 
  11324., 1.63, 0.031, 32.3, "tests performed", 1.260683*^6, 759630., 
  501053., 3668., 20563., 18.14, 10.93, 7.21, 2959., 48.15, 6.948445*^6, 
  65.18, 44.7, 20.801, 13.272, 18563.307, 1.5, 424.688, 5.81, 30.1, 44.4, "", 
  7.454, 75.05, 0.816}, {"BGR", "Europe", "Bulgaria", "2021-05-24", 416727., 
  81., 265.429, 17513., 17., 24.286, 59974.138, 11.657, 38.2, 2520.42, 2.447, 
  3.495, 0.61, 402., 57.855, 3807., 547.892, "", "", "", "", 6716., 
  2.749884*^6, 395.755, 0.967, 11667., 1.679, 0.023, 44., "tests performed", 
  1.265855*^6, 760923., 504932., 5172., 18697., 18.22, 10.95, 7.27, 2691., 
  48.15, 6.948445*^6, 65.18, 44.7, 20.801, 13.272, 18563.307, 1.5, 424.688, 
  5.81, 30.1, 44.4, "", 7.454, 75.05, 0.816}, {"BGR", "Europe", "Bulgaria", 
  "2021-05-25", 417133., 406., 258.143, 17581., 68., 28.857, 60032.568, 
  58.43, 37.151, 2530.206, 9.786, 4.153, 0.64, 406., 58.43, 3781., 544.151, 
  "", "", "", "", 4579., 2.754463*^6, 396.414, 0.659, 9964., 1.434, 0.026, 
  38.6, "tests performed", 1.282717*^6, 766754., 515963., 16862., 17381., 
  18.46, 11.03, 7.43, 2501., 48.15, 6.948445*^6, 65.18, 44.7, 20.801, 13.272, 
  18563.307, 1.5, 424.688, 5.81, 30.1, 44.4, "", 7.454, 75.05, 0.816}, 
 {"BGR", "Europe", "Bulgaria", "2021-05-26", 417526., 393., 262.714, 17617., 
  36., 28.714, 60089.128, 56.559, 37.809, 2535.387, 5.181, 4.132, 0.66, 383., 
  55.12, 3533., 508.459, "", "", "", "", 13799., 2.768262*^6, 398.4, 1.986, 
  9965., 1.434, 0.026, 37.9, "tests performed", 1.303575*^6, 777089., 
  526486., 20858., 16025., 18.76, 11.18, 7.58, 2306., 48.15, 6.948445*^6, 
  65.18, 44.7, 20.801, 13.272, 18563.307, 1.5, 424.688, 5.81, 30.1, 44.4, "", 
  7.454, 75.05, 0.816}, {"BGR", "Europe", "Bulgaria", "2021-05-27", 417819., 
  293., 252., 17637., 20., 27.143, 60131.296, 42.168, 36.267, 2538.266, 
  2.878, 3.906, 0.67, 375., 53.969, 3396., 488.742, "", "", "", "", 13870., 
  2.782132*^6, 400.396, 1.996, 10367., 1.492, 0.024, 41.1, "tests performed", 
  1.321786*^6, 787995., 533791., 18211., 13741., 19.02, 11.34, 7.68, 1978., 
  48.15, 6.948445*^6, 65.18, 44.7, 20.801, 13.272, 18563.307, 1.5, 424.688, 
  5.81, 30.1, 44.4, "", 7.454, 75.05, 0.816}, {"BGR", "Europe", "Bulgaria", 
  "2021-05-28", 418106., 287., 241.286, 17652., 15., 25.429, 60172.6, 41.304, 
  34.725, 2540.425, 2.159, 3.66, 0.67, 379., 54.545, 3295., 474.207, "", "", 
  "", "", 13164., 2.795296*^6, 402.291, 1.895, 10367., 1.492, 0.023, 43., 
  "tests performed", 1.34113*^6, 796827., 544303., 19344., 12923., 19.3, 
  11.47, 7.83, 1860., 48.15, 6.948445*^6, 65.18, 44.7, 20.801, 13.272, 
  18563.307, 1.5, 424.688, 5.81, 30.1, 44.4, "", 7.454, 75.05, 0.816}, 
 {"BGR", "Europe", "Bulgaria", "2021-05-29", 418221., 115., 236.571, 17657., 
  5., 24.286, 60189.15, 16.55, 34.047, 2541.144, 0.72, 3.495, 0.67, 367., 
  52.818, 3188., 458.808, "", "", "", "", 13502., 2.808798*^6, 404.234, 
  1.943, 10229., 1.472, 0.023, 43.2, "tests performed", 1.348204*^6, 799293., 
  548911., 7074., 13027., 19.4, 11.5, 7.9, 1875., 48.15, 6.948445*^6, 65.18, 
  44.7, 20.801, 13.272, 18563.307, 1.5, 424.688, 5.81, 30.1, 44.4, "", 7.454, 
  75.05, 0.816}, {"BGR", "Europe", "Bulgaria", "2021-05-30", 418274., 53., 
  232.571, 17662., 5., 23.714, 60196.778, 7.628, 33.471, 2541.864, 0.72, 
  3.413, 0.66, 364., 52.386, 3197., 460.103, "", "", "", "", 7879., 
  2.816677*^6, 405.368, 1.134, 10501., 1.511, 0.022, 45.2, "tests performed", 
  1.353249*^6, 801064., 552185., 5045., 13224., 19.48, 11.53, 7.95, 1903., 
  48.15, 6.948445*^6, 65.18, 44.7, 20.801, 13.272, 18563.307, 1.5, 424.688, 
  5.81, 30.1, 44.4, "", 7.454, 75.05, 0.816}, {"BGR", "Europe", "Bulgaria", 
  "2021-05-31", 418577., 303., 264.286, 17700., 38., 26.714, 60240.385, 
  43.607, 38.035, 2547.333, 5.469, 3.845, 0.66, 359., 51.666, 3176., 457.081, 
  "", "", "", "", 4282., 2.820959*^6, 405.984, 0.616, 10154., 1.461, 0.026, 
  38.4, "tests performed", 1.365923*^6, 805538., 560385., 12674., 14295., 
  19.66, 11.59, 8.06, 2057., 48.15, 6.948445*^6, 65.18, 44.7, 20.801, 13.272, 
  18563.307, 1.5, 424.688, 5.81, 30.1, 44.4, "", 7.454, 75.05, 0.816}, 
 {"BGR", "Europe", "Bulgaria", "2021-06-01", 418813., 236., 240., 17726., 
  26., 20.714, 60274.349, 33.964, 34.54, 2551.074, 3.742, 2.981, 0.65, 348., 
  50.083, 3054., 439.523, "", "", "", "", 16977., 2.837936*^6, 408.427, 
  2.443, 11925., 1.716, 0.02, 49.7, "tests performed", 1.383971*^6, 812072., 
  571899., 18048., 14465., 19.92, 11.69, 8.23, 2082., "", 6.948445*^6, 65.18, 
  44.7, 20.801, 13.272, 18563.307, 1.5, 424.688, 5.81, 30.1, 44.4, "", 7.454, 
  75.05, 0.816}, {"BGR", "Europe", "Bulgaria", "2021-06-02", 419010., 197., 
  212., 17747., 21., 18.571, 60302.701, 28.352, 30.51, 2554.097, 3.022, 
  2.673, 0.64, 322., 46.341, 2942., 423.404, "", "", "", "", 13271., 
  2.851207*^6, 410.337, 1.91, 11849., 1.705, 0.018, 55.9, "tests performed", 
  1.405952*^6, 819332., 586620., 21981., 14625., 20.23, 11.79, 8.44, 2105., 
  "", 6.948445*^6, 65.18, 44.7, 20.801, 13.272, 18563.307, 1.5, 424.688, 
  5.81, 30.1, 44.4, "", 7.454, 75.05, 0.816}, {"BGR", "Europe", "Bulgaria", 
  "2021-06-03", 419180., 170., 194.429, 17792., 45., 22.143, 60327.167, 
  24.466, 27.982, 2560.573, 6.476, 3.187, 0.64, "", "", "", "", "", "", "", 
  "", 12010., 2.863217*^6, 412.066, 1.728, 11584., 1.667, 0.017, 59.6, 
  "tests performed", 1.429105*^6, 827703., 601402., 23153., 15331., 20.57, 
  11.91, 8.66, 2206., "", 6.948445*^6, 65.18, 44.7, 20.801, 13.272, 
  18563.307, 1.5, 424.688, 5.81, 30.1, 44.4, "", 7.454, 75.05, 0.816}, 
 {"BGR", "Europe", "Bulgaria", "2021-06-04", 419337., 157., 175.857, 17810., 
  18., 22.571, 60349.762, 22.595, 25.309, 2563.163, 2.591, 3.248, 0.64, "", 
  "", "", "", "", "", "", "", 15294., 2.878511*^6, 414.267, 2.201, 11888., 
  1.711, 0.015, 67.6, "tests performed", 1.45085*^6, 834815., 616035., 
  21745., 15674., 20.88, 12.01, 8.87, 2256., "", 6.948445*^6, 65.18, 44.7, 
  20.801, 13.272, 18563.307, 1.5, 424.688, 5.81, 30.1, 44.4, "", 7.454, 
  75.05, 0.816}, {"BGR", "Europe", "Bulgaria", "2021-06-05", 419426., 89., 
  172.143, 17813., 3., 22.286, 60362.57, 12.809, 24.774, 2563.595, 0.432, 
  3.207, 0.64, "", "", "", "", "", "", "", "", 14273., 2.892784*^6, 416.321, 
  2.054, 11998., 1.727, 0.014, 69.7, "tests performed", 1.456841*^6, 837157., 
  619684., 5991., 15520., 20.97, 12.05, 8.92, 2234., "", 6.948445*^6, 65.18, 
  44.7, 20.801, 13.272, 18563.307, 1.5, 424.688, 5.81, 30.1, 44.4, "", 7.454, 
  75.05, 0.816}, {"BGR", "Europe", "Bulgaria", "2021-06-06", 419473., 47., 
  171.286, 17820., 7., 22.571, 60369.334, 6.764, 24.651, 2564.603, 1.007, 
  3.248, 0.65, "", "", "", "", "", "", "", "", 6332., 2.899116*^6, 417.232, 
  0.911, 11777., 1.695, 0.015, 68.8, "tests performed", 1.464251*^6, 840111., 
  624140., 7410., 15857., 21.07, 12.09, 8.98, 2282., "", 6.948445*^6, 65.18, 
  44.7, 20.801, 13.272, 18563.307, 1.5, 424.688, 5.81, 30.1, 44.4, "", 7.454, 
  75.05, 0.816}, {"BGR", "Europe", "Bulgaria", "2021-06-07", 419681., 208., 
  157.714, 17854., 34., 22., 60399.269, 29.935, 22.698, 2569.496, 4.893, 
  3.166, "", "", "", "", "", "", "", "", "", 5601., 2.904717*^6, 418.038, 
  0.806, 11965., 1.722, 0.013, 75.9, "tests performed", 1.478774*^6, 844483., 
  634291., 14523., 16122., 21.28, 12.15, 9.13, 2320., "", 6.948445*^6, 65.18, 
  44.7, 20.801, 13.272, 18563.307, 1.5, 424.688, 5.81, 30.1, 44.4, "", 7.454, 
  75.05, 0.816}, {"BFA", "Africa", "Burkina Faso", "2020-03-10", 1., 1., "", 
  "", "", "", 0.048, 0.048, "", "", "", "", "", "", "", "", "", "", "", "", 
  "", "", "", "", "", "", "", "", "", "", "", "", "", "", "", "", "", "", "", 
  0., 2.0903278*^7, 70.151, 17.6, 2.409, 1.358, 1703.102, 43.7, 269.048, 
  2.42, 1.6, 23.9, 11.877, 0.4, 61.58, 0.452}, 
 {"BFA", "Africa", "Burkina Faso", "2020-03-11", 2., 1., "", "", "", "", 
  0.096, 0.048, "", "", "", "", "", "", "", "", "", "", "", "", "", "", "", 
  "", "", "", "", "", "", "", "", "", "", "", "", "", "", "", "", 0., 
  2.0903278*^7, 70.151, 17.6, 2.409, 1.358, 1703.102, 43.7, 269.048, 2.42, 
  1.6, 23.9, 11.877, 0.4, 61.58, 0.452}, {"BFA", "Africa", "Burkina Faso", 
  "2020-03-12", 2., 0., "", "", "", "", 0.096, 0., "", "", "", "", "", "", 
  "", "", "", "", "", "", "", "", "", "", "", "", "", "", "", "", "", "", "", 
  "", "", "", "", "", "", 11.11, 2.0903278*^7, 70.151, 17.6, 2.409, 1.358, 
  1703.102, 43.7, 269.048, 2.42, 1.6, 23.9, 11.877, 0.4, 61.58, 0.452}, 
 {"BFA", "Africa", "Burkina Faso", "2020-03-13", 2., 0., "", "", "", "", 
  0.096, 0., "", "", "", "", "", "", "", "", "", "", "", "", "", "", "", "", 
  "", "", "", "", "", "", "", "", "", "", "", "", "", "", "", 11.11, 
  2.0903278*^7, 70.151, 17.6, 2.409, 1.358, 1703.102, 43.7, 269.048, 2.42, 
  1.6, 23.9, 11.877, 0.4, 61.58, 0.452}, {"BFA", "Africa", "Burkina Faso", 
  "2020-03-14", 2., 0., "", "", "", "", 0.096, 0., "", "", "", "", "", "", 
  "", "", "", "", "", "", "", "", "", "", "", "", "", "", "", "", "", "", "", 
  "", "", "", "", "", "", 11.11, 2.0903278*^7, 70.151, 17.6, 2.409, 1.358, 
  1703.102, 43.7, 269.048, 2.42, 1.6, 23.9, 11.877, 0.4, 61.58, 0.452}, 
 {"BFA", "Africa", "Burkina Faso", "2020-03-15", 3., 1., 0.429, "", "", 0., 
  0.144, 0.048, 0.021, "", "", 0., "", "", "", "", "", "", "", "", "", "", 
  "", "", "", "", "", "", "", "", "", "", "", "", "", "", "", "", "", 11.11, 
  2.0903278*^7, 70.151, 17.6, 2.409, 1.358, 1703.102, 43.7, 269.048, 2.42, 
  1.6, 23.9, 11.877, 0.4, 61.58, 0.452}, {"BFA", "Africa", "Burkina Faso", 
  "2020-03-16", 15., 12., 2.143, "", "", 0., 0.718, 0.574, 0.103, "", "", 0., 
  "", "", "", "", "", "", "", "", "", "", "", "", "", "", "", "", "", "", "", 
  "", "", "", "", "", "", "", "", 33.33, 2.0903278*^7, 70.151, 17.6, 2.409, 
  1.358, 1703.102, 43.7, 269.048, 2.42, 1.6, 23.9, 11.877, 0.4, 61.58, 
  0.452}, {"BFA", "Africa", "Burkina Faso", "2020-03-17", 15., 0., 2., "", 
  "", 0., 0.718, 0., 0.096, "", "", 0., "", "", "", "", "", "", "", "", "", 
  "", "", "", "", "", "", "", "", "", "", "", "", "", "", "", "", "", "", 
  33.33, 2.0903278*^7, 70.151, 17.6, 2.409, 1.358, 1703.102, 43.7, 269.048, 
  2.42, 1.6, 23.9, 11.877, 0.4, 61.58, 0.452}, 
 {"BFA", "Africa", "Burkina Faso", "2020-03-18", 20., 5., 2.571, 1., 1., 
  0.143, 0.957, 0.239, 0.123, 0.048, 0.048, 0.007, "", "", "", "", "", "", 
  "", "", "", "", "", "", "", "", "", "", "", "", "", "", "", "", "", "", "", 
  "", "", 33.33, 2.0903278*^7, 70.151, 17.6, 2.409, 1.358, 1703.102, 43.7, 
  269.048, 2.42, 1.6, 23.9, 11.877, 0.4, 61.58, 0.452}, 
 {"BFA", "Africa", "Burkina Faso", "2020-03-19", 33., 13., 4.429, 1., 0., 
  0.143, 1.579, 0.622, 0.212, 0.048, 0., 0.007, "", "", "", "", "", "", "", 
  "", "", "", "", "", "", "", "", "", "", "", "", "", "", "", "", "", "", "", 
  "", 33.33, 2.0903278*^7, 70.151, 17.6, 2.409, 1.358, 1703.102, 43.7, 
  269.048, 2.42, 1.6, 23.9, 11.877, 0.4, 61.58, 0.452}, 
 {"BFA", "Africa", "Burkina Faso", "2020-03-20", 40., 7., 5.429, 1., 0., 
  0.143, 1.914, 0.335, 0.26, 0.048, 0., 0.007, "", "", "", "", "", "", "", 
  "", "", "", "", "", "", "", "", "", "", "", "", "", "", "", "", "", "", "", 
  "", 33.33, 2.0903278*^7, 70.151, 17.6, 2.409, 1.358, 1703.102, 43.7, 
  269.048, 2.42, 1.6, 23.9, 11.877, 0.4, 61.58, 0.452}, 
 {"BFA", "Africa", "Burkina Faso", "2020-03-21", 64., 24., 8.857, 2., 1., 
  0.286, 3.062, 1.148, 0.424, 0.096, 0.048, 0.014, "", "", "", "", "", "", 
  "", "", "", "", "", "", "", "", "", "", "", "", "", "", "", "", "", "", "", 
  "", "", 73.15, 2.0903278*^7, 70.151, 17.6, 2.409, 1.358, 1703.102, 43.7, 
  269.048, 2.42, 1.6, 23.9, 11.877, 0.4, 61.58, 0.452}, 
 {"BFA", "Africa", "Burkina Faso", "2020-03-22", 75., 11., 10.286, 4., 2., 
  0.571, 3.588, 0.526, 0.492, 0.191, 0.096, 0.027, "", "", "", "", "", "", 
  "", "", "", "", "", "", "", "", "", "", "", "", "", "", "", "", "", "", "", 
  "", "", 73.15, 2.0903278*^7, 70.151, 17.6, 2.409, 1.358, 1703.102, 43.7, 
  269.048, 2.42, 1.6, 23.9, 11.877, 0.4, 61.58, 0.452}, 
 {"BFA", "Africa", "Burkina Faso", "2020-03-23", 99., 24., 12., 4., 0., 
  0.571, 4.736, 1.148, 0.574, 0.191, 0., 0.027, "", "", "", "", "", "", "", 
  "", "", "", "", "", "", "", "", "", "", "", "", "", "", "", "", "", "", "", 
  "", 84.26, 2.0903278*^7, 70.151, 17.6, 2.409, 1.358, 1703.102, 43.7, 
  269.048, 2.42, 1.6, 23.9, 11.877, 0.4, 61.58, 0.452}, 
 {"BFA", "Africa", "Burkina Faso", "2020-03-24", 114., 15., 14.143, 4., 0., 
  0.571, 5.454, 0.718, 0.677, 0.191, 0., 0.027, "", "", "", "", "", "", "", 
  "", "", "", "", "", "", "", "", "", "", "", "", "", "", "", "", "", "", "", 
  "", 84.26, 2.0903278*^7, 70.151, 17.6, 2.409, 1.358, 1703.102, 43.7, 
  269.048, 2.42, 1.6, 23.9, 11.877, 0.4, 61.58, 0.452}, 
 {"BFA", "Africa", "Burkina Faso", "2020-03-25", 146., 32., 18., 4., 0., 
  0.429, 6.985, 1.531, 0.861, 0.191, 0., 0.021, 1.06, "", "", "", "", "", "", 
  "", "", "", "", "", "", "", "", "", "", "", "", "", "", "", "", "", "", "", 
  "", 84.26, 2.0903278*^7, 70.151, 17.6, 2.409, 1.358, 1703.102, 43.7, 
  269.048, 2.42, 1.6, 23.9, 11.877, 0.4, 61.58, 0.452}, 
 {"BFA", "Africa", "Burkina Faso", "2020-03-26", 152., 6., 17., 7., 3., 
  0.857, 7.272, 0.287, 0.813, 0.335, 0.144, 0.041, 1.06, "", "", "", "", "", 
  "", "", "", "", "", "", "", "", "", "", "", "", "", "", "", "", "", "", "", 
  "", "", 84.26, 2.0903278*^7, 70.151, 17.6, 2.409, 1.358, 1703.102, 43.7, 
  269.048, 2.42, 1.6, 23.9, 11.877, 0.4, 61.58, 0.452}, 
 {"BFA", "Africa", "Burkina Faso", "2020-03-27", 180., 28., 20., 9., 2., 
  1.143, 8.611, 1.34, 0.957, 0.431, 0.096, 0.055, 1.05, "", "", "", "", "", 
  "", "", "", "", "", "", "", "", "", "", "", "", "", "", "", "", "", "", "", 
  "", "", 84.26, 2.0903278*^7, 70.151, 17.6, 2.409, 1.358, 1703.102, 43.7, 
  269.048, 2.42, 1.6, 23.9, 11.877, 0.4, 61.58, 0.452}, 
 {"BFA", "Africa", "Burkina Faso", "2020-03-28", 207., 27., 20.429, 11., 2., 
  1.286, 9.903, 1.292, 0.977, 0.526, 0.096, 0.062, 1.04, "", "", "", "", "", 
  "", "", "", "", "", "", "", "", "", "", "", "", "", "", "", "", "", "", "", 
  "", "", 84.26, 2.0903278*^7, 70.151, 17.6, 2.409, 1.358, 1703.102, 43.7, 
  269.048, 2.42, 1.6, 23.9, 11.877, 0.4, 61.58, 0.452}, 
 {"BFA", "Africa", "Burkina Faso", "2020-03-29", 222., 15., 21., 12., 1., 
  1.143, 10.62, 0.718, 1.005, 0.574, 0.048, 0.055, 1.03, "", "", "", "", "", 
  "", "", "", "", "", "", "", "", "", "", "", "", "", "", "", "", "", "", "", 
  "", "", 84.26, 2.0903278*^7, 70.151, 17.6, 2.409, 1.358, 1703.102, 43.7, 
  269.048, 2.42, 1.6, 23.9, 11.877, 0.4, 61.58, 0.452}, 
 {"BFA", "Africa", "Burkina Faso", "2020-03-30", 246., 24., 21., 12., 0., 
  1.143, 11.768, 1.148, 1.005, 0.574, 0., 0.055, 1.03, "", "", "", "", "", 
  "", "", "", "", "", "", "", "", "", "", "", "", "", "", "", "", "", "", "", 
  "", "", 84.26, 2.0903278*^7, 70.151, 17.6, 2.409, 1.358, 1703.102, 43.7, 
  269.048, 2.42, 1.6, 23.9, 11.877, 0.4, 61.58, 0.452}, 
 {"BFA", "Africa", "Burkina Faso", "2020-03-31", 261., 15., 21., 14., 2., 
  1.429, 12.486, 0.718, 1.005, 0.67, 0.096, 0.068, 1.02, "", "", "", "", "", 
  "", "", "", "", "", "", "", "", "", "", "", "", "", "", "", "", "", "", "", 
  "", "", 84.26, 2.0903278*^7, 70.151, 17.6, 2.409, 1.358, 1703.102, 43.7, 
  269.048, 2.42, 1.6, 23.9, 11.877, 0.4, 61.58, 0.452}, 
 {"BFA", "Africa", "Burkina Faso", "2020-04-01", 282., 21., 19.429, 16., 2., 
  1.714, 13.491, 1.005, 0.929, 0.765, 0.096, 0.082, 1.01, "", "", "", "", "", 
  "", "", "", "", "", "", "", "", "", "", "", "", "", "", "", "", "", "", "", 
  "", "", 84.26, 2.0903278*^7, 70.151, 17.6, 2.409, 1.358, 1703.102, 43.7, 
  269.048, 2.42, 1.6, 23.9, 11.877, 0.4, 61.58, 0.452}, 
 {"BFA", "Africa", "Burkina Faso", "2020-04-02", 288., 6., 19.429, 16., 0., 
  1.286, 13.778, 0.287, 0.929, 0.765, 0., 0.062, 1., "", "", "", "", "", "", 
  "", "", "", "", "", "", "", "", "", "", "", "", "", "", "", "", "", "", "", 
  "", 84.26, 2.0903278*^7, 70.151, 17.6, 2.409, 1.358, 1703.102, 43.7, 
  269.048, 2.42, 1.6, 23.9, 11.877, 0.4, 61.58, 0.452}, 
 {"BFA", "Africa", "Burkina Faso", "2020-04-03", 302., 14., 17.429, 16., 0., 
  1., 14.447, 0.67, 0.834, 0.765, 0., 0.048, 1., "", "", "", "", "", "", "", 
  "", "", "", "", "", "", "", "", "", "", "", "", "", "", "", "", "", "", "", 
  84.26, 2.0903278*^7, 70.151, 17.6, 2.409, 1.358, 1703.102, 43.7, 269.048, 
  2.42, 1.6, 23.9, 11.877, 0.4, 61.58, 0.452}, 
 {"BFA", "Africa", "Burkina Faso", "2020-04-04", 318., 16., 15.857, 16., 0., 
  0.714, 15.213, 0.765, 0.759, 0.765, 0., 0.034, 0.99, "", "", "", "", "", 
  "", "", "", "", "", "", "", "", "", "", "", "", "", "", "", "", "", "", "", 
  "", "", 84.26, 2.0903278*^7, 70.151, 17.6, 2.409, 1.358, 1703.102, 43.7, 
  269.048, 2.42, 1.6, 23.9, 11.877, 0.4, 61.58, 0.452}, 
 {"BFA", "Africa", "Burkina Faso", "2020-04-05", 345., 27., 17.571, 17., 1., 
  0.714, 16.505, 1.292, 0.841, 0.813, 0.048, 0.034, 0.99, "", "", "", "", "", 
  "", "", "", "", "", "", "", "", "", "", "", "", "", "", "", "", "", "", "", 
  "", "", 84.26, 2.0903278*^7, 70.151, 17.6, 2.409, 1.358, 1703.102, 43.7, 
  269.048, 2.42, 1.6, 23.9, 11.877, 0.4, 61.58, 0.452}, 
 {"BFA", "Africa", "Burkina Faso", "2020-04-06", 364., 19., 16.857, 18., 1., 
  0.857, 17.414, 0.909, 0.806, 0.861, 0.048, 0.041, 0.99, "", "", "", "", "", 
  "", "", "", "", "", "", "", "", "", "", "", "", "", "", "", "", "", "", "", 
  "", "", 84.26, 2.0903278*^7, 70.151, 17.6, 2.409, 1.358, 1703.102, 43.7, 
  269.048, 2.42, 1.6, 23.9, 11.877, 0.4, 61.58, 0.452}, 
 {"BFA", "Africa", "Burkina Faso", "2020-04-07", 384., 20., 17.571, 19., 1., 
  0.714, 18.37, 0.957, 0.841, 0.909, 0.048, 0.034, 0.98, "", "", "", "", "", 
  "", "", "", "", "", "", "", "", "", "", "", "", "", "", "", "", "", "", "", 
  "", "", 84.26, 2.0903278*^7, 70.151, 17.6, 2.409, 1.358, 1703.102, 43.7, 
  269.048, 2.42, 1.6, 23.9, 11.877, 0.4, 61.58, 0.452}, 
 {"BFA", "Africa", "Burkina Faso", "2020-04-08", 414., 30., 18.857, 23., 4., 
  1., 19.806, 1.435, 0.902, 1.1, 0.191, 0.048, 0.97, "", "", "", "", "", "", 
  "", "", "", "", "", "", "", "", "", "", "", "", "", "", "", "", "", "", "", 
  "", 84.26, 2.0903278*^7, 70.151, 17.6, 2.409, 1.358, 1703.102, 43.7, 
  269.048, 2.42, 1.6, 23.9, 11.877, 0.4, 61.58, 0.452}, 
 {"BFA", "Africa", "Burkina Faso", "2020-04-09", 443., 29., 22.143, 24., 1., 
  1.143, 21.193, 1.387, 1.059, 1.148, 0.048, 0.055, 0.97, "", "", "", "", "", 
  "", "", "", "", "", "", "", "", "", "", "", "", "", "", "", "", "", "", "", 
  "", "", 84.26, 2.0903278*^7, 70.151, 17.6, 2.409, 1.358, 1703.102, 43.7, 
  269.048, 2.42, 1.6, 23.9, 11.877, 0.4, 61.58, 0.452}, 
 {"BFA", "Africa", "Burkina Faso", "2020-04-10", 443., 0., 20.143, 24., 0., 
  1.143, 21.193, 0., 0.964, 1.148, 0., 0.055, 0.96, "", "", "", "", "", "", 
  "", "", "", "", "", "", "", "", "", "", "", "", "", "", "", "", "", "", "", 
  "", 84.26, 2.0903278*^7, 70.151, 17.6, 2.409, 1.358, 1703.102, 43.7, 
  269.048, 2.42, 1.6, 23.9, 11.877, 0.4, 61.58, 0.452}, 
 {"BFA", "Africa", "Burkina Faso", "2020-04-11", 484., 41., 23.714, 27., 3., 
  1.571, 23.154, 1.961, 1.134, 1.292, 0.144, 0.075, 0.95, "", "", "", "", "", 
  "", "", "", "", "", "", "", "", "", "", "", "", "", "", "", "", "", "", "", 
  "", "", 84.26, 2.0903278*^7, 70.151, 17.6, 2.409, 1.358, 1703.102, 43.7, 
  269.048, 2.42, 1.6, 23.9, 11.877, 0.4, 61.58, 0.452}, 
 {"BFA", "Africa", "Burkina Faso", "2020-04-12", 497., 13., 21.714, 27., 0., 
  1.429, 23.776, 0.622, 1.039, 1.292, 0., 0.068, 0.94, "", "", "", "", "", 
  "", "", "", "", "", "", "", "", "", "", "", "", "", "", "", "", "", "", "", 
  "", "", 84.26, 2.0903278*^7, 70.151, 17.6, 2.409, 1.358, 1703.102, 43.7, 
  269.048, 2.42, 1.6, 23.9, 11.877, 0.4, 61.58, 0.452}, 
 {"BFA", "Africa", "Burkina Faso", "2020-04-13", 497., 0., 19., 27., 0., 
  1.286, 23.776, 0., 0.909, 1.292, 0., 0.062, 0.93, "", "", "", "", "", "", 
  "", "", "", "", "", "", "", "", "", "", "", "", "", "", "", "", "", "", "", 
  "", 84.26, 2.0903278*^7, 70.151, 17.6, 2.409, 1.358, 1703.102, 43.7, 
  269.048, 2.42, 1.6, 23.9, 11.877, 0.4, 61.58, 0.452}, 
 {"BFA", "Africa", "Burkina Faso", "2020-04-14", 528., 31., 20.571, 30., 3., 
  1.571, 25.259, 1.483, 0.984, 1.435, 0.144, 0.075, 0.92, "", "", "", "", "", 
  "", "", "", "", "", "", "", "", "", "", "", "", "", "", "", "", "", "", "", 
  "", "", 84.26, 2.0903278*^7, 70.151, 17.6, 2.409, 1.358, 1703.102, 43.7, 
  269.048, 2.42, 1.6, 23.9, 11.877, 0.4, 61.58, 0.452}, 
 {"BFA", "Africa", "Burkina Faso", "2020-04-15", 542., 14., 18.286, 32., 2., 
  1.286, 25.929, 0.67, 0.875, 1.531, 0.096, 0.062, 0.91, "", "", "", "", "", 
  "", "", "", "", "", "", "", "", "", "", "", "", "", "", "", "", "", "", "", 
  "", "", 84.26, 2.0903278*^7, 70.151, 17.6, 2.409, 1.358, 1703.102, 43.7, 
  269.048, 2.42, 1.6, 23.9, 11.877, 0.4, 61.58, 0.452}, 
 {"BFA", "Africa", "Burkina Faso", "2020-04-16", 546., 4., 14.714, 32., 0., 
  1.143, 26.12, 0.191, 0.704, 1.531, 0., 0.055, 0.9, "", "", "", "", "", "", 
  "", "", "", "", "", "", "", "", "", "", "", "", "", "", "", "", "", "", "", 
  "", 84.26, 2.0903278*^7, 70.151, 17.6, 2.409, 1.358, 1703.102, 43.7, 
  269.048, 2.42, 1.6, 23.9, 11.877, 0.4, 61.58, 0.452}, 
 {"BFA", "Africa", "Burkina Faso", "2020-04-17", 557., 11., 16.286, 35., 3., 
  1.571, 26.647, 0.526, 0.779, 1.674, 0.144, 0.075, 0.9, "", "", "", "", "", 
  "", "", "", "", "", "", "", "", "", "", "", "", "", "", "", "", "", "", "", 
  "", "", 84.26, 2.0903278*^7, 70.151, 17.6, 2.409, 1.358, 1703.102, 43.7, 
  269.048, 2.42, 1.6, 23.9, 11.877, 0.4, 61.58, 0.452}, 
 {"BFA", "Africa", "Burkina Faso", "2020-04-18", 565., 8., 11.571, 36., 1., 
  1.286, 27.029, 0.383, 0.554, 1.722, 0.048, 0.062, 0.89, "", "", "", "", "", 
  "", "", "", "", "", "", "", "", "", "", "", "", "", "", "", "", "", "", "", 
  "", "", 84.26, 2.0903278*^7, 70.151, 17.6, 2.409, 1.358, 1703.102, 43.7, 
  269.048, 2.42, 1.6, 23.9, 11.877, 0.4, 61.58, 0.452}, 
 {"BFA", "Africa", "Burkina Faso", "2020-04-19", 576., 11., 11.286, 36., 0., 
  1.286, 27.555, 0.526, 0.54, 1.722, 0., 0.062, 0.88, "", "", "", "", "", "", 
  "", "", "", "", "", "", "", "", "", "", "", "", "", "", "", "", "", "", "", 
  "", 84.26, 2.0903278*^7, 70.151, 17.6, 2.409, 1.358, 1703.102, 43.7, 
  269.048, 2.42, 1.6, 23.9, 11.877, 0.4, 61.58, 0.452}, 
 {"BFA", "Africa", "Burkina Faso", "2020-04-20", 581., 5., 12., 38., 2., 
  1.571, 27.795, 0.239, 0.574, 1.818, 0.096, 0.075, 0.88, "", "", "", "", "", 
  "", "", "", "", "", "", "", "", "", "", "", "", "", "", "", "", "", "", "", 
  "", "", 84.26, 2.0903278*^7, 70.151, 17.6, 2.409, 1.358, 1703.102, 43.7, 
  269.048, 2.42, 1.6, 23.9, 11.877, 0.4, 61.58, 0.452}, 
 {"BFA", "Africa", "Burkina Faso", "2020-04-21", 600., 19., 10.286, 38., 0., 
  1.143, 28.704, 0.909, 0.492, 1.818, 0., 0.055, 0.88, "", "", "", "", "", 
  "", "", "", "", "", "", "", "", "", "", "", "", "", "", "", "", "", "", "", 
  "", "", 84.26, 2.0903278*^7, 70.151, 17.6, 2.409, 1.358, 1703.102, 43.7, 
  269.048, 2.42, 1.6, 23.9, 11.877, 0.4, 61.58, 0.452}, 
 {"BFA", "Africa", "Burkina Faso", "2020-04-22", 609., 9., 9.571, 39., 1., 
  1., 29.134, 0.431, 0.458, 1.866, 0.048, 0.048, 0.87, "", "", "", "", "", 
  "", "", "", "", "", "", "", "", "", "", "", "", "", "", "", "", "", "", "", 
  "", "", 84.26, 2.0903278*^7, 70.151, 17.6, 2.409, 1.358, 1703.102, 43.7, 
  269.048, 2.42, 1.6, 23.9, 11.877, 0.4, 61.58, 0.452}, 
 {"BFA", "Africa", "Burkina Faso", "2020-04-23", 616., 7., 10., 41., 2., 
  1.286, 29.469, 0.335, 0.478, 1.961, 0.096, 0.062, 0.87, "", "", "", "", "", 
  "", "", "", "", "", "", "", "", "", "", "", "", "", "", "", "", "", "", "", 
  "", "", 84.26, 2.0903278*^7, 70.151, 17.6, 2.409, 1.358, 1703.102, 43.7, 
  269.048, 2.42, 1.6, 23.9, 11.877, 0.4, 61.58, 0.452}, 
 {"BFA", "Africa", "Burkina Faso", "2020-04-24", 629., 13., 10.286, 41., 0., 
  0.857, 30.091, 0.622, 0.492, 1.961, 0., 0.041, 0.87, "", "", "", "", "", 
  "", "", "", "", "", "", "", "", "", "", "", "", "", "", "", "", "", "", "", 
  "", "", 84.26, 2.0903278*^7, 70.151, 17.6, 2.409, 1.358, 1703.102, 43.7, 
  269.048, 2.42, 1.6, 23.9, 11.877, 0.4, 61.58, 0.452}, 
 {"BFA", "Africa", "Burkina Faso", "2020-04-25", 629., 0., 9.143, 41., 0., 
  0.714, 30.091, 0., 0.437, 1.961, 0., 0.034, 0.86, "", "", "", "", "", "", 
  "", "", "", "", "", "", "", "", "", "", "", "", "", "", "", "", "", "", "", 
  "", 84.26, 2.0903278*^7, 70.151, 17.6, 2.409, 1.358, 1703.102, 43.7, 
  269.048, 2.42, 1.6, 23.9, 11.877, 0.4, 61.58, 0.452}, 
 {"BFA", "Africa", "Burkina Faso", "2020-04-26", 632., 3., 8., 42., 1., 
  0.857, 30.234, 0.144, 0.383, 2.009, 0.048, 0.041, 0.86, "", "", "", "", "", 
  "", "", "", "", "", "", "", "", "", "", "", "", "", "", "", "", "", "", "", 
  "", "", 84.26, 2.0903278*^7, 70.151, 17.6, 2.409, 1.358, 1703.102, 43.7, 
  269.048, 2.42, 1.6, 23.9, 11.877, 0.4, 61.58, 0.452}, 
 {"BFA", "Africa", "Burkina Faso", "2020-04-27", 635., 3., 7.714, 42., 0., 
  0.571, 30.378, 0.144, 0.369, 2.009, 0., 0.027, 0.86, "", "", "", "", "", 
  "", "", "", "", "", "", "", "", "", "", "", "", "", "", "", "", "", "", "", 
  "", "", 84.26, 2.0903278*^7, 70.151, 17.6, 2.409, 1.358, 1703.102, 43.7, 
  269.048, 2.42, 1.6, 23.9, 11.877, 0.4, 61.58, 0.452}, 
 {"BFA", "Africa", "Burkina Faso", "2020-04-28", 638., 3., 5.429, 42., 0., 
  0.571, 30.522, 0.144, 0.26, 2.009, 0., 0.027, 0.87, "", "", "", "", "", "", 
  "", "", "", "", "", "", "", "", "", "", "", "", "", "", "", "", "", "", "", 
  "", 84.26, 2.0903278*^7, 70.151, 17.6, 2.409, 1.358, 1703.102, 43.7, 
  269.048, 2.42, 1.6, 23.9, 11.877, 0.4, 61.58, 0.452}, 
 {"BFA", "Africa", "Burkina Faso", "2020-04-29", 641., 3., 4.571, 43., 1., 
  0.571, 30.665, 0.144, 0.219, 2.057, 0.048, 0.027, 0.87, "", "", "", "", "", 
  "", "", "", "", "", "", "", "", "", "", "", "", "", "", "", "", "", "", "", 
  "", "", 84.26, 2.0903278*^7, 70.151, 17.6, 2.409, 1.358, 1703.102, 43.7, 
  269.048, 2.42, 1.6, 23.9, 11.877, 0.4, 61.58, 0.452}, 
 {"BFA", "Africa", "Burkina Faso", "2020-04-30", 645., 4., 4.143, 43., 0., 
  0.286, 30.856, 0.191, 0.198, 2.057, 0., 0.014, 0.88, "", "", "", "", "", 
  "", "", "", "", "", "", "", "", "", "", "", "", "", "", "", "", "", "", "", 
  "", "", 84.26, 2.0903278*^7, 70.151, 17.6, 2.409, 1.358, 1703.102, 43.7, 
  269.048, 2.42, 1.6, 23.9, 11.877, 0.4, 61.58, 0.452}, 
 {"BFA", "Africa", "Burkina Faso", "2020-05-01", 649., 4., 2.857, 44., 1., 
  0.429, 31.048, 0.191, 0.137, 2.105, 0.048, 0.021, 0.89, "", "", "", "", "", 
  "", "", "", "", "", "", "", "", "", "", "", "", "", "", "", "", "", "", "", 
  "", "", 84.26, 2.0903278*^7, 70.151, 17.6, 2.409, 1.358, 1703.102, 43.7, 
  269.048, 2.42, 1.6, 23.9, 11.877, 0.4, 61.58, 0.452}, 
 {"BFA", "Africa", "Burkina Faso", "2020-05-02", 652., 3., 3.286, 44., 0., 
  0.429, 31.191, 0.144, 0.157, 2.105, 0., 0.021, 0.9, "", "", "", "", "", "", 
  "", "", "", "", "", "", "", "", "", "", "", "", "", "", "", "", "", "", "", 
  "", 84.26, 2.0903278*^7, 70.151, 17.6, 2.409, 1.358, 1703.102, 43.7, 
  269.048, 2.42, 1.6, 23.9, 11.877, 0.4, 61.58, 0.452}, 
 {"BFA", "Africa", "Burkina Faso", "2020-05-03", 662., 10., 4.286, 45., 1., 
  0.429, 31.67, 0.478, 0.205, 2.153, 0.048, 0.021, 0.91, "", "", "", "", "", 
  "", "", "", "", "", "", "", "", "", "", "", "", "", "", "", "", "", "", "", 
  "", "", 84.26, 2.0903278*^7, 70.151, 17.6, 2.409, 1.358, 1703.102, 43.7, 
  269.048, 2.42, 1.6, 23.9, 11.877, 0.4, 61.58, 0.452}, 
 {"BFA", "Africa", "Burkina Faso", "2020-05-04", 672., 10., 5.286, 46., 1., 
  0.571, 32.148, 0.478, 0.253, 2.201, 0.048, 0.027, 0.92, "", "", "", "", "", 
  "", "", "", "", "", "", "", "", "", "", "", "", "", "", "", "", "", "", "", 
  "", "", 89.81, 2.0903278*^7, 70.151, 17.6, 2.409, 1.358, 1703.102, 43.7, 
  269.048, 2.42, 1.6, 23.9, 11.877, 0.4, 61.58, 0.452}, 
 {"BFA", "Africa", "Burkina Faso", "2020-05-05", 688., 16., 7.143, 48., 2., 
  0.857, 32.913, 0.765, 0.342, 2.296, 0.096, 0.041, 0.93, "", "", "", "", "", 
  "", "", "", "", "", "", "", "", "", "", "", "", "", "", "", "", "", "", "", 
  "", "", 67.59, 2.0903278*^7, 70.151, 17.6, 2.409, 1.358, 1703.102, 43.7, 
  269.048, 2.42, 1.6, 23.9, 11.877, 0.4, 61.58, 0.452}, 
 {"BFA", "Africa", "Burkina Faso", "2020-05-06", 729., 41., 12.571, 48., 0., 
  0.714, 34.875, 1.961, 0.601, 2.296, 0., 0.034, 0.93, "", "", "", "", "", 
  "", "", "", "", "", "", "", "", "", "", "", "", "", "", "", "", "", "", "", 
  "", "", 67.59, 2.0903278*^7, 70.151, 17.6, 2.409, 1.358, 1703.102, 43.7, 
  269.048, 2.42, 1.6, 23.9, 11.877, 0.4, 61.58, 0.452}, 
 {"BFA", "Africa", "Burkina Faso", "2020-05-07", 736., 7., 13., 48., 0., 
  0.714, 35.21, 0.335, 0.622, 2.296, 0., 0.034, 0.92, "", "", "", "", "", "", 
  "", "", "", "", "", "", "", "", "", "", "", "", "", "", "", "", "", "", "", 
  "", 67.59, 2.0903278*^7, 70.151, 17.6, 2.409, 1.358, 1703.102, 43.7, 
  269.048, 2.42, 1.6, 23.9, 11.877, 0.4, 61.58, 0.452}, 
 {"BFA", "Africa", "Burkina Faso", "2020-05-08", 744., 8., 13.571, 48., 0., 
  0.571, 35.593, 0.383, 0.649, 2.296, 0., 0.027, 0.9, "", "", "", "", "", "", 
  "", "", "", "", "", "", "", "", "", "", "", "", "", "", "", "", "", "", "", 
  "", 67.59, 2.0903278*^7, 70.151, 17.6, 2.409, 1.358, 1703.102, 43.7, 
  269.048, 2.42, 1.6, 23.9, 11.877, 0.4, 61.58, 0.452}, 
 {"BFA", "Africa", "Burkina Faso", "2020-05-09", 748., 4., 13.714, 48., 0., 
  0.571, 35.784, 0.191, 0.656, 2.296, 0., 0.027, 0.89, "", "", "", "", "", 
  "", "", "", "", "", "", "", "", "", "", "", "", "", "", "", "", "", "", "", 
  "", "", 67.59, 2.0903278*^7, 70.151, 17.6, 2.409, 1.358, 1703.102, 43.7, 
  269.048, 2.42, 1.6, 23.9, 11.877, 0.4, 61.58, 0.452}, 
 {"BFA", "Africa", "Burkina Faso", "2020-05-10", 751., 3., 12.714, 49., 1., 
  0.571, 35.927, 0.144, 0.608, 2.344, 0.048, 0.027, 0.88, "", "", "", "", "", 
  "", "", "", "", "", "", "", "", "", "", "", "", "", "", "", "", "", "", "", 
  "", "", 67.59, 2.0903278*^7, 70.151, 17.6, 2.409, 1.358, 1703.102, 43.7, 
  269.048, 2.42, 1.6, 23.9, 11.877, 0.4, 61.58, 0.452}, 
 {"BFA", "Africa", "Burkina Faso", "2020-05-11", 760., 9., 12.571, 50., 1., 
  0.571, 36.358, 0.431, 0.601, 2.392, 0.048, 0.027, 0.87, "", "", "", "", "", 
  "", "", "", "", "", "", "", "", "", "", "", "", "", "", "", "", "", "", "", 
  "", "", 67.59, 2.0903278*^7, 70.151, 17.6, 2.409, 1.358, 1703.102, 43.7, 
  269.048, 2.42, 1.6, 23.9, 11.877, 0.4, 61.58, 0.452}, 
 {"BFA", "Africa", "Burkina Faso", "2020-05-12", 766., 6., 11.143, 51., 1., 
  0.429, 36.645, 0.287, 0.533, 2.44, 0.048, 0.021, 0.86, "", "", "", "", "", 
  "", "", "", "", "", "", "", "", "", "", "", "", "", "", "", "", "", "", "", 
  "", "", 67.59, 2.0903278*^7, 70.151, 17.6, 2.409, 1.358, 1703.102, 43.7, 
  269.048, 2.42, 1.6, 23.9, 11.877, 0.4, 61.58, 0.452}, 
 {"BFA", "Africa", "Burkina Faso", "2020-05-13", 773., 7., 6.286, 51., 0., 
  0.429, 36.98, 0.335, 0.301, 2.44, 0., 0.021, 0.85, "", "", "", "", "", "", 
  "", "", "", "", "", "", "", "", "", "", "", "", "", "", "", "", "", "", "", 
  "", 67.59, 2.0903278*^7, 70.151, 17.6, 2.409, 1.358, 1703.102, 43.7, 
  269.048, 2.42, 1.6, 23.9, 11.877, 0.4, 61.58, 0.452}, 
 {"BFA", "Africa", "Burkina Faso", "2020-05-14", 773., 0., 5.286, 51., 0., 
  0.429, 36.98, 0., 0.253, 2.44, 0., 0.021, 0.85, "", "", "", "", "", "", "", 
  "", "", "", "", "", "", "", "", "", "", "", "", "", "", "", "", "", "", "", 
  60.19, 2.0903278*^7, 70.151, 17.6, 2.409, 1.358, 1703.102, 43.7, 269.048, 
  2.42, 1.6, 23.9, 11.877, 0.4, 61.58, 0.452}, 
 {"BFA", "Africa", "Burkina Faso", "2020-05-15", 780., 7., 5.143, 51., 0., 
  0.429, 37.315, 0.335, 0.246, 2.44, 0., 0.021, 0.85, "", "", "", "", "", "", 
  "", "", "", "", "", "", "", "", "", "", "", "", "", "", "", "", "", "", "", 
  "", 60.19, 2.0903278*^7, 70.151, 17.6, 2.409, 1.358, 1703.102, 43.7, 
  269.048, 2.42, 1.6, 23.9, 11.877, 0.4, 61.58, 0.452}, 
 {"BFA", "Africa", "Burkina Faso", "2020-05-16", 782., 2., 4.857, 51., 0., 
  0.429, 37.41, 0.096, 0.232, 2.44, 0., 0.021, 0.84, "", "", "", "", "", "", 
  "", "", "", "", "", "", "", "", "", "", "", "", "", "", "", "", "", "", "", 
  "", 60.19, 2.0903278*^7, 70.151, 17.6, 2.409, 1.358, 1703.102, 43.7, 
  269.048, 2.42, 1.6, 23.9, 11.877, 0.4, 61.58, 0.452}, 
 {"BFA", "Africa", "Burkina Faso", "2020-05-17", 796., 14., 6.429, 51., 0., 
  0.286, 38.08, 0.67, 0.308, 2.44, 0., 0.014, 0.84, "", "", "", "", "", "", 
  "", "", "", "", "", "", "", "", "", "", "", "", "", "", "", "", "", "", "", 
  "", 60.19, 2.0903278*^7, 70.151, 17.6, 2.409, 1.358, 1703.102, 43.7, 
  269.048, 2.42, 1.6, 23.9, 11.877, 0.4, 61.58, 0.452}, 
 {"BFA", "Africa", "Burkina Faso", "2020-05-18", 796., 0., 5.143, 51., 0., 
  0.143, 38.08, 0., 0.246, 2.44, 0., 0.007, 0.83, "", "", "", "", "", "", "", 
  "", "", "", "", "", "", "", "", "", "", "", "", "", "", "", "", "", "", "", 
  60.19, 2.0903278*^7, 70.151, 17.6, 2.409, 1.358, 1703.102, 43.7, 269.048, 
  2.42, 1.6, 23.9, 11.877, 0.4, 61.58, 0.452}, 
 {"BFA", "Africa", "Burkina Faso", "2020-05-19", 796., 0., 4.286, 51., 0., 
  0., 38.08, 0., 0.205, 2.44, 0., 0., 0.83, "", "", "", "", "", "", "", "", 
  "", "", "", "", "", "", "", "", "", "", "", "", "", "", "", "", "", "", 
  60.19, 2.0903278*^7, 70.151, 17.6, 2.409, 1.358, 1703.102, 43.7, 269.048, 
  2.42, 1.6, 23.9, 11.877, 0.4, 61.58, 0.452}, 
 {"BFA", "Africa", "Burkina Faso", "2020-05-20", 809., 13., 5.143, 52., 1., 
  0.143, 38.702, 0.622, 0.246, 2.488, 0.048, 0.007, 0.83, "", "", "", "", "", 
  "", "", "", "", "", "", "", "", "", "", "", "", "", "", "", "", "", "", "", 
  "", "", 60.19, 2.0903278*^7, 70.151, 17.6, 2.409, 1.358, 1703.102, 43.7, 
  269.048, 2.42, 1.6, 23.9, 11.877, 0.4, 61.58, 0.452}, 
 {"BFA", "Africa", "Burkina Faso", "2020-05-21", 812., 3., 5.571, 52., 0., 
  0.143, 38.846, 0.144, 0.267, 2.488, 0., 0.007, 0.82, "", "", "", "", "", 
  "", "", "", "", "", "", "", "", "", "", "", "", "", "", "", "", "", "", "", 
  "", "", 60.19, 2.0903278*^7, 70.151, 17.6, 2.409, 1.358, 1703.102, 43.7, 
  269.048, 2.42, 1.6, 23.9, 11.877, 0.4, 61.58, 0.452}, 
 {"BFA", "Africa", "Burkina Faso", "2020-05-22", 814., 2., 4.857, 52., 0., 
  0.143, 38.941, 0.096, 0.232, 2.488, 0., 0.007, 0.82, "", "", "", "", "", 
  "", "", "", "", "", "", "", "", "", "", "", "", "", "", "", "", "", "", "", 
  "", "", 60.19, 2.0903278*^7, 70.151, 17.6, 2.409, 1.358, 1703.102, 43.7, 
  269.048, 2.42, 1.6, 23.9, 11.877, 0.4, 61.58, 0.452}, 
 {"BFA", "Africa", "Burkina Faso", "2020-05-23", 814., 0., 4.571, 52., 0., 
  0.143, 38.941, 0., 0.219, 2.488, 0., 0.007, 0.81, "", "", "", "", "", "", 
  "", "", "", "", "", "", "", "", "", "", "", "", "", "", "", "", "", "", "", 
  "", 60.19, 2.0903278*^7, 70.151, 17.6, 2.409, 1.358, 1703.102, 43.7, 
  269.048, 2.42, 1.6, 23.9, 11.877, 0.4, 61.58, 0.452}, 
 {"BFA", "Africa", "Burkina Faso", "2020-05-24", 814., 0., 2.571, 52., 0., 
  0.143, 38.941, 0., 0.123, 2.488, 0., 0.007, 0.81, "", "", "", "", "", "", 
  "", "", "", "", "", "", "", "", "", "", "", "", "", "", "", "", "", "", "", 
  "", 60.19, 2.0903278*^7, 70.151, 17.6, 2.409, 1.358, 1703.102, 43.7, 
  269.048, 2.42, 1.6, 23.9, 11.877, 0.4, 61.58, 0.452}, 
 {"BFA", "Africa", "Burkina Faso", "2020-05-25", 832., 18., 5.143, 52., 0., 
  0.143, 39.802, 0.861, 0.246, 2.488, 0., 0.007, 0.81, "", "", "", "", "", 
  "", "", "", "", "", "", "", "", "", "", "", "", "", "", "", "", "", "", "", 
  "", "", 60.19, 2.0903278*^7, 70.151, 17.6, 2.409, 1.358, 1703.102, 43.7, 
  269.048, 2.42, 1.6, 23.9, 11.877, 0.4, 61.58, 0.452}, 
 {"BFA", "Africa", "Burkina Faso", "2020-05-26", 832., 0., 5.143, 52., 0., 
  0.143, 39.802, 0., 0.246, 2.488, 0., 0.007, 0.8, "", "", "", "", "", "", 
  "", "", "", "", "", "", "", "", "", "", "", "", "", "", "", "", "", "", "", 
  "", 60.19, 2.0903278*^7, 70.151, 17.6, 2.409, 1.358, 1703.102, 43.7, 
  269.048, 2.42, 1.6, 23.9, 11.877, 0.4, 61.58, 0.452}, 
 {"BFA", "Africa", "Burkina Faso", "2020-05-27", 845., 13., 5.143, 53., 1., 
  0.143, 40.424, 0.622, 0.246, 2.535, 0.048, 0.007, 0.79, "", "", "", "", "", 
  "", "", "", "", "", "", "", "", "", "", "", "", "", "", "", "", "", "", "", 
  "", "", 60.19, 2.0903278*^7, 70.151, 17.6, 2.409, 1.358, 1703.102, 43.7, 
  269.048, 2.42, 1.6, 23.9, 11.877, 0.4, 61.58, 0.452}, 
 {"BFA", "Africa", "Burkina Faso", "2020-05-28", 847., 2., 5., 53., 0., 
  0.143, 40.52, 0.096, 0.239, 2.535, 0., 0.007, 0.78, "", "", "", "", "", "", 
  "", "", "", "", "", "", "", "", "", "", "", "", "", "", "", "", "", "", "", 
  "", 60.19, 2.0903278*^7, 70.151, 17.6, 2.409, 1.358, 1703.102, 43.7, 
  269.048, 2.42, 1.6, 23.9, 11.877, 0.4, 61.58, 0.452}, 
 {"BFA", "Africa", "Burkina Faso", "2020-05-29", 847., 0., 4.714, 53., 0., 
  0.143, 40.52, 0., 0.226, 2.535, 0., 0.007, 0.76, "", "", "", "", "", "", 
  "", "", "", "", "", "", "", "", "", "", "", "", "", "", "", "", "", "", "", 
  "", 60.19, 2.0903278*^7, 70.151, 17.6, 2.409, 1.358, 1703.102, 43.7, 
  269.048, 2.42, 1.6, 23.9, 11.877, 0.4, 61.58, 0.452}, 
 {"BFA", "Africa", "Burkina Faso", "2020-05-30", 847., 0., 4.714, 53., 0., 
  0.143, 40.52, 0., 0.226, 2.535, 0., 0.007, 0.75, "", "", "", "", "", "", 
  "", "", "", "", "", "", "", "", "", "", "", "", "", "", "", "", "", "", "", 
  "", 60.19, 2.0903278*^7, 70.151, 17.6, 2.409, 1.358, 1703.102, 43.7, 
  269.048, 2.42, 1.6, 23.9, 11.877, 0.4, 61.58, 0.452}, 
 {"BFA", "Africa", "Burkina Faso", "2020-05-31", 847., 0., 4.714, 53., 0., 
  0.143, 40.52, 0., 0.226, 2.535, 0., 0.007, 0.74, "", "", "", "", "", "", 
  "", "", "", "", "", "", "", "", "", "", "", "", "", "", "", "", "", "", "", 
  "", 60.19, 2.0903278*^7, 70.151, 17.6, 2.409, 1.358, 1703.102, 43.7, 
  269.048, 2.42, 1.6, 23.9, 11.877, 0.4, 61.58, 0.452}, 
 {"BFA", "Africa", "Burkina Faso", "2020-06-01", 847., 0., 2.143, 53., 0., 
  0.143, 40.52, 0., 0.103, 2.535, 0., 0.007, 0.74, "", "", "", "", "", "", 
  "", "", "", "", "", "", "", "", "", "", "", "", "", "", "", "", "", "", "", 
  "", 45.37, 2.0903278*^7, 70.151, 17.6, 2.409, 1.358, 1703.102, 43.7, 
  269.048, 2.42, 1.6, 23.9, 11.877, 0.4, 61.58, 0.452}, 
 {"BFA", "Africa", "Burkina Faso", "2020-06-02", 881., 34., 7., 53., 0., 
  0.143, 42.146, 1.627, 0.335, 2.535, 0., 0.007, 0.74, "", "", "", "", "", 
  "", "", "", "", "", "", "", "", "", "", "", "", "", "", "", "", "", "", "", 
  "", "", 45.37, 2.0903278*^7, 70.151, 17.6, 2.409, 1.358, 1703.102, 43.7, 
  269.048, 2.42, 1.6, 23.9, 11.877, 0.4, 61.58, 0.452}, 
 {"BFA", "Africa", "Burkina Faso", "2020-06-03", 884., 3., 5.571, 53., 0., 
  0., 42.29, 0.144, 0.267, 2.535, 0., 0., 0.73, "", "", "", "", "", "", "", 
  "", "", "", "", "", "", "", "", "", "", "", "", "", "", "", "", "", "", "", 
  45.37, 2.0903278*^7, 70.151, 17.6, 2.409, 1.358, 1703.102, 43.7, 269.048, 
  2.42, 1.6, 23.9, 11.877, 0.4, 61.58, 0.452}, 
 {"BFA", "Africa", "Burkina Faso", "2020-06-04", 885., 1., 5.429, 53., 0., 
  0., 42.338, 0.048, 0.26, 2.535, 0., 0., 0.73, "", "", "", "", "", "", "", 
  "", "", "", "", "", "", "", "", "", "", "", "", "", "", "", "", "", "", "", 
  45.37, 2.0903278*^7, 70.151, 17.6, 2.409, 1.358, 1703.102, 43.7, 269.048, 
  2.42, 1.6, 23.9, 11.877, 0.4, 61.58, 0.452}, 
 {"BFA", "Africa", "Burkina Faso", "2020-06-05", 888., 3., 5.857, 53., 0., 
  0., 42.481, 0.144, 0.28, 2.535, 0., 0., 0.73, "", "", "", "", "", "", "", 
  "", "", "", "", "", "", "", "", "", "", "", "", "", "", "", "", "", "", "", 
  45.37, 2.0903278*^7, 70.151, 17.6, 2.409, 1.358, 1703.102, 43.7, 269.048, 
  2.42, 1.6, 23.9, 11.877, 0.4, 61.58, 0.452}, 
 {"BFA", "Africa", "Burkina Faso", "2020-06-06", 888., 0., 5.857, 53., 0., 
  0., 42.481, 0., 0.28, 2.535, 0., 0., 0.74, "", "", "", "", "", "", "", "", 
  "", "", "", "", "", "", "", "", "", "", "", "", "", "", "", "", "", "", 
  45.37, 2.0903278*^7, 70.151, 17.6, 2.409, 1.358, 1703.102, 43.7, 269.048, 
  2.42, 1.6, 23.9, 11.877, 0.4, 61.58, 0.452}, 
 {"BFA", "Africa", "Burkina Faso", "2020-06-07", 889., 1., 6., 53., 0., 0., 
  42.529, 0.048, 0.287, 2.535, 0., 0., 0.74, "", "", "", "", "", "", "", "", 
  "", "", "", "", "", "", "", "", "", "", "", "", "", "", "", "", "", "", 
  45.37, 2.0903278*^7, 70.151, 17.6, 2.409, 1.358, 1703.102, 43.7, 269.048, 
  2.42, 1.6, 23.9, 11.877, 0.4, 61.58, 0.452}, 
 {"BFA", "Africa", "Burkina Faso", "2020-06-08", 890., 1., 6.143, 53., 0., 
  0., 42.577, 0.048, 0.294, 2.535, 0., 0., 0.74, "", "", "", "", "", "", "", 
  "", "", "", "", "", "", "", "", "", "", "", "", "", "", "", "", "", "", "", 
  45.37, 2.0903278*^7, 70.151, 17.6, 2.409, 1.358, 1703.102, 43.7, 269.048, 
  2.42, 1.6, 23.9, 11.877, 0.4, 61.58, 0.452}, 
 {"BFA", "Africa", "Burkina Faso", "2020-06-09", 891., 1., 1.429, 53., 0., 
  0., 42.625, 0.048, 0.068, 2.535, 0., 0., 0.75, "", "", "", "", "", "", "", 
  "", "", "", "", "", "", "", "", "", "", "", "", "", "", "", "", "", "", "", 
  45.37, 2.0903278*^7, 70.151, 17.6, 2.409, 1.358, 1703.102, 43.7, 269.048, 
  2.42, 1.6, 23.9, 11.877, 0.4, 61.58, 0.452}, 
 {"BFA", "Africa", "Burkina Faso", "2020-06-10", 891., 0., 1., 53., 0., 0., 
  42.625, 0., 0.048, 2.535, 0., 0., 0.76, "", "", "", "", "", "", "", "", "", 
  "", "", "", "", "", "", "", "", "", "", "", "", "", "", "", "", "", 45.37, 
  2.0903278*^7, 70.151, 17.6, 2.409, 1.358, 1703.102, 43.7, 269.048, 2.42, 
  1.6, 23.9, 11.877, 0.4, 61.58, 0.452}, {"BFA", "Africa", "Burkina Faso", 
  "2020-06-11", 892., 1., 1., 53., 0., 0., 42.673, 0.048, 0.048, 2.535, 0., 
  0., 0.77, "", "", "", "", "", "", "", "", "", "", "", "", "", "", "", "", 
  "", "", "", "", "", "", "", "", "", "", 45.37, 2.0903278*^7, 70.151, 17.6, 
  2.409, 1.358, 1703.102, 43.7, 269.048, 2.42, 1.6, 23.9, 11.877, 0.4, 61.58, 
  0.452}, {"BFA", "Africa", "Burkina Faso", "2020-06-12", 892., 0., 0.571, 
  53., 0., 0., 42.673, 0., 0.027, 2.535, 0., 0., 0.79, "", "", "", "", "", 
  "", "", "", "", "", "", "", "", "", "", "", "", "", "", "", "", "", "", "", 
  "", "", 45.37, 2.0903278*^7, 70.151, 17.6, 2.409, 1.358, 1703.102, 43.7, 
  269.048, 2.42, 1.6, 23.9, 11.877, 0.4, 61.58, 0.452}, 
 {"BFA", "Africa", "Burkina Faso", "2020-06-13", 892., 0., 0.571, 53., 0., 
  0., 42.673, 0., 0.027, 2.535, 0., 0., 0.8, "", "", "", "", "", "", "", "", 
  "", "", "", "", "", "", "", "", "", "", "", "", "", "", "", "", "", "", 
  45.37, 2.0903278*^7, 70.151, 17.6, 2.409, 1.358, 1703.102, 43.7, 269.048, 
  2.42, 1.6, 23.9, 11.877, 0.4, 61.58, 0.452}, 
 {"BFA", "Africa", "Burkina Faso", "2020-06-14", 894., 2., 0.714, 53., 0., 
  0., 42.768, 0.096, 0.034, 2.535, 0., 0., 0.82, "", "", "", "", "", "", "", 
  "", "", "", "", "", "", "", "", "", "", "", "", "", "", "", "", "", "", "", 
  45.37, 2.0903278*^7, 70.151, 17.6, 2.409, 1.358, 1703.102, 43.7, 269.048, 
  2.42, 1.6, 23.9, 11.877, 0.4, 61.58, 0.452}, 
 {"BFA", "Africa", "Burkina Faso", "2020-06-15", 894., 0., 0.571, 53., 0., 
  0., 42.768, 0., 0.027, 2.535, 0., 0., 0.84, "", "", "", "", "", "", "", "", 
  "", "", "", "", "", "", "", "", "", "", "", "", "", "", "", "", "", "", 
  45.37, 2.0903278*^7, 70.151, 17.6, 2.409, 1.358, 1703.102, 43.7, 269.048, 
  2.42, 1.6, 23.9, 11.877, 0.4, 61.58, 0.452}, 
 {"BFA", "Africa", "Burkina Faso", "2020-06-16", 895., 1., 0.571, 53., 0., 
  0., 42.816, 0.048, 0.027, 2.535, 0., 0., 0.86, "", "", "", "", "", "", "", 
  "", "", "", "", "", "", "", "", "", "", "", "", "", "", "", "", "", "", "", 
  45.37, 2.0903278*^7, 70.151, 17.6, 2.409, 1.358, 1703.102, 43.7, 269.048, 
  2.42, 1.6, 23.9, 11.877, 0.4, 61.58, 0.452}, 
 {"BFA", "Africa", "Burkina Faso", "2020-06-17", 899., 4., 1.143, 53., 0., 
  0., 43.008, 0.191, 0.055, 2.535, 0., 0., 0.88, "", "", "", "", "", "", "", 
  "", "", "", "", "", "", "", "", "", "", "", "", "", "", "", "", "", "", "", 
  45.37, 2.0903278*^7, 70.151, 17.6, 2.409, 1.358, 1703.102, 43.7, 269.048, 
  2.42, 1.6, 23.9, 11.877, 0.4, 61.58, 0.452}, 
 {"BFA", "Africa", "Burkina Faso", "2020-06-18", 899., 0., 1., 53., 0., 0., 
  43.008, 0., 0.048, 2.535, 0., 0., 0.9, "", "", "", "", "", "", "", "", "", 
  "", "", "", "", "", "", "", "", "", "", "", "", "", "", "", "", "", 45.37, 
  2.0903278*^7, 70.151, 17.6, 2.409, 1.358, 1703.102, 43.7, 269.048, 2.42, 
  1.6, 23.9, 11.877, 0.4, 61.58, 0.452}, {"BFA", "Africa", "Burkina Faso", 
  "2020-06-19", 900., 1., 1.143, 53., 0., 0., 43.055, 0.048, 0.055, 2.535, 
  0., 0., 0.91, "", "", "", "", "", "", "", "", "", "", "", "", "", "", "", 
  "", "", "", "", "", "", "", "", "", "", "", 45.37, 2.0903278*^7, 70.151, 
  17.6, 2.409, 1.358, 1703.102, 43.7, 269.048, 2.42, 1.6, 23.9, 11.877, 0.4, 
  61.58, 0.452}, {"BFA", "Africa", "Burkina Faso", "2020-06-20", 901., 1., 
  1.286, 53., 0., 0., 43.103, 0.048, 0.062, 2.535, 0., 0., 0.93, "", "", "", 
  "", "", "", "", "", "", "", "", "", "", "", "", "", "", "", "", "", "", "", 
  "", "", "", "", 45.37, 2.0903278*^7, 70.151, 17.6, 2.409, 1.358, 1703.102, 
  43.7, 269.048, 2.42, 1.6, 23.9, 11.877, 0.4, 61.58, 0.452}, 
 {"BFA", "Africa", "Burkina Faso", "2020-06-21", 903., 2., 1.286, 53., 0., 
  0., 43.199, 0.096, 0.062, 2.535, 0., 0., 0.95, "", "", "", "", "", "", "", 
  "", "", "", "", "", "", "", "", "", "", "", "", "", "", "", "", "", "", "", 
  45.37, 2.0903278*^7, 70.151, 17.6, 2.409, 1.358, 1703.102, 43.7, 269.048, 
  2.42, 1.6, 23.9, 11.877, 0.4, 61.58, 0.452}, 
 {"BFA", "Africa", "Burkina Faso", "2020-06-22", 903., 0., 1.286, 53., 0., 
  0., 43.199, 0., 0.062, 2.535, 0., 0., 0.97, "", "", "", "", "", "", "", "", 
  "", "", "", "", "", "", "", "", "", "", "", "", "", "", "", "", "", "", 
  45.37, 2.0903278*^7, 70.151, 17.6, 2.409, 1.358, 1703.102, 43.7, 269.048, 
  2.42, 1.6, 23.9, 11.877, 0.4, 61.58, 0.452}, 
 {"BFA", "Africa", "Burkina Faso", "2020-06-23", 907., 4., 1.714, 53., 0., 
  0., 43.39, 0.191, 0.082, 2.535, 0., 0., 1., "", "", "", "", "", "", "", "", 
  "", "", "", "", "", "", "", "", "", "", "", "", "", "", "", "", "", "", 
  45.37, 2.0903278*^7, 70.151, 17.6, 2.409, 1.358, 1703.102, 43.7, 269.048, 
  2.42, 1.6, 23.9, 11.877, 0.4, 61.58, 0.452}, 
 {"BFA", "Africa", "Burkina Faso", "2020-06-24", 919., 12., 2.857, 53., 0., 
  0., 43.964, 0.574, 0.137, 2.535, 0., 0., 1.01, "", "", "", "", "", "", "", 
  "", "", "", "", "", "", "", "", "", "", "", "", "", "", "", "", "", "", "", 
  45.37, 2.0903278*^7, 70.151, 17.6, 2.409, 1.358, 1703.102, 43.7, 269.048, 
  2.42, 1.6, 23.9, 11.877, 0.4, 61.58, 0.452}, 
 {"BFA", "Africa", "Burkina Faso", "2020-06-25", 934., 15., 5., 53., 0., 0., 
  44.682, 0.718, 0.239, 2.535, 0., 0., 1.03, "", "", "", "", "", "", "", "", 
  "", "", "", "", "", "", "", "", "", "", "", "", "", "", "", "", "", "", 
  45.37, 2.0903278*^7, 70.151, 17.6, 2.409, 1.358, 1703.102, 43.7, 269.048, 
  2.42, 1.6, 23.9, 11.877, 0.4, 61.58, 0.452}, 
 {"BFA", "Africa", "Burkina Faso", "2020-06-26", 941., 7., 5.857, 53., 0., 
  0., 45.017, 0.335, 0.28, 2.535, 0., 0., 1.03, "", "", "", "", "", "", "", 
  "", "", "", "", "", "", "", "", "", "", "", "", "", "", "", "", "", "", "", 
  45.37, 2.0903278*^7, 70.151, 17.6, 2.409, 1.358, 1703.102, 43.7, 269.048, 
  2.42, 1.6, 23.9, 11.877, 0.4, 61.58, 0.452}, 
 {"BFA", "Africa", "Burkina Faso", "2020-06-27", 941., 0., 5.714, 53., 0., 
  0., 45.017, 0., 0.273, 2.535, 0., 0., 1.04, "", "", "", "", "", "", "", "", 
  "", "", "", "", "", "", "", "", "", "", "", "", "", "", "", "", "", "", 
  45.37, 2.0903278*^7, 70.151, 17.6, 2.409, 1.358, 1703.102, 43.7, 269.048, 
  2.42, 1.6, 23.9, 11.877, 0.4, 61.58, 0.452}, 
 {"BFA", "Africa", "Burkina Faso", "2020-06-28", 959., 18., 8., 53., 0., 0., 
  45.878, 0.861, 0.383, 2.535, 0., 0., 1.04, "", "", "", "", "", "", "", "", 
  "", "", "", "", "", "", "", "", "", "", "", "", "", "", "", "", "", "", 
  45.37, 2.0903278*^7, 70.151, 17.6, 2.409, 1.358, 1703.102, 43.7, 269.048, 
  2.42, 1.6, 23.9, 11.877, 0.4, 61.58, 0.452}, 
 {"BFA", "Africa", "Burkina Faso", "2020-06-29", 959., 0., 8., 53., 0., 0., 
  45.878, 0., 0.383, 2.535, 0., 0., 1.04, "", "", "", "", "", "", "", "", "", 
  "", "", "", "", "", "", "", "", "", "", "", "", "", "", "", "", "", 45.37, 
  2.0903278*^7, 70.151, 17.6, 2.409, 1.358, 1703.102, 43.7, 269.048, 2.42, 
  1.6, 23.9, 11.877, 0.4, 61.58, 0.452}, {"BFA", "Africa", "Burkina Faso", 
  "2020-06-30", 962., 3., 7.857, 53., 0., 0., 46.021, 0.144, 0.376, 2.535, 
  0., 0., 1.03, "", "", "", "", "", "", "", "", "", "", "", "", "", "", "", 
  "", "", "", "", "", "", "", "", "", "", "", 45.37, 2.0903278*^7, 70.151, 
  17.6, 2.409, 1.358, 1703.102, 43.7, 269.048, 2.42, 1.6, 23.9, 11.877, 0.4, 
  61.58, 0.452}, {"BFA", "Africa", "Burkina Faso", "2020-07-01", 962., 0., 
  6.143, 53., 0., 0., 46.021, 0., 0.294, 2.535, 0., 0., 1.04, "", "", "", "", 
  "", "", "", "", "", "", "", "", "", "", "", "", "", "", "", "", "", "", "", 
  "", "", "", 45.37, 2.0903278*^7, 70.151, 17.6, 2.409, 1.358, 1703.102, 
  43.7, 269.048, 2.42, 1.6, 23.9, 11.877, 0.4, 61.58, 0.452}, 
 {"BFA", "Africa", "Burkina Faso", "2020-07-02", 967., 5., 4.714, 53., 0., 
  0., 46.261, 0.239, 0.226, 2.535, 0., 0., 1.04, "", "", "", "", "", "", "", 
  "", "", "", "", "", "", "", "", "", "", "", "", "", "", "", "", "", "", "", 
  45.37, 2.0903278*^7, 70.151, 17.6, 2.409, 1.358, 1703.102, 43.7, 269.048, 
  2.42, 1.6, 23.9, 11.877, 0.4, 61.58, 0.452}, 
 {"BFA", "Africa", "Burkina Faso", "2020-07-03", 980., 13., 5.571, 53., 0., 
  0., 46.883, 0.622, 0.267, 2.535, 0., 0., 1.04, "", "", "", "", "", "", "", 
  "", "", "", "", "", "", "", "", "", "", "", "", "", "", "", "", "", "", "", 
  45.37, 2.0903278*^7, 70.151, 17.6, 2.409, 1.358, 1703.102, 43.7, 269.048, 
  2.42, 1.6, 23.9, 11.877, 0.4, 61.58, 0.452}, 
 {"BFA", "Africa", "Burkina Faso", "2020-07-04", 987., 7., 6.571, 53., 0., 
  0., 47.217, 0.335, 0.314, 2.535, 0., 0., 1.04, "", "", "", "", "", "", "", 
  "", "", "", "", "", "", "", "", "", "", "", "", "", "", "", "", "", "", "", 
  45.37, 2.0903278*^7, 70.151, 17.6, 2.409, 1.358, 1703.102, 43.7, 269.048, 
  2.42, 1.6, 23.9, 11.877, 0.4, 61.58, 0.452}, 
 {"BFA", "Africa", "Burkina Faso", "2020-07-05", 987., 0., 4., 53., 0., 0., 
  47.217, 0., 0.191, 2.535, 0., 0., 1.04, "", "", "", "", "", "", "", "", "", 
  "", "", "", "", "", "", "", "", "", "", "", "", "", "", "", "", "", 45.37, 
  2.0903278*^7, 70.151, 17.6, 2.409, 1.358, 1703.102, 43.7, 269.048, 2.42, 
  1.6, 23.9, 11.877, 0.4, 61.58, 0.452}, {"BFA", "Africa", "Burkina Faso", 
  "2020-07-06", 1000., 13., 5.857, 53., 0., 0., 47.839, 0.622, 0.28, 2.535, 
  0., 0., 1.04, "", "", "", "", "", "", "", "", "", "", "", "", "", "", "", 
  "", "", "", "", "", "", "", "", "", "", "", 45.37, 2.0903278*^7, 70.151, 
  17.6, 2.409, 1.358, 1703.102, 43.7, 269.048, 2.42, 1.6, 23.9, 11.877, 0.4, 
  61.58, 0.452}, {"BFA", "Africa", "Burkina Faso", "2020-07-07", 1003., 3., 
  5.857, 53., 0., 0., 47.983, 0.144, 0.28, 2.535, 0., 0., 1.03, "", "", "", 
  "", "", "", "", "", "", "", "", "", "", "", "", "", "", "", "", "", "", "", 
  "", "", "", "", 45.37, 2.0903278*^7, 70.151, 17.6, 2.409, 1.358, 1703.102, 
  43.7, 269.048, 2.42, 1.6, 23.9, 11.877, 0.4, 61.58, 0.452}, 
 {"BFA", "Africa", "Burkina Faso", "2020-07-08", 1003., 0., 5.857, 53., 0., 
  0., 47.983, 0., 0.28, 2.535, 0., 0., 1.03, "", "", "", "", "", "", "", "", 
  "", "", "", "", "", "", "", "", "", "", "", "", "", "", "", "", "", "", 
  45.37, 2.0903278*^7, 70.151, 17.6, 2.409, 1.358, 1703.102, 43.7, 269.048, 
  2.42, 1.6, 23.9, 11.877, 0.4, 61.58, 0.452}, 
 {"BFA", "Africa", "Burkina Faso", "2020-07-09", 1005., 2., 5.429, 53., 0., 
  0., 48.079, 0.096, 0.26, 2.535, 0., 0., 1.03, "", "", "", "", "", "", "", 
  "", "", "", "", "", "", "", "", "", "", "", "", "", "", "", "", "", "", "", 
  45.37, 2.0903278*^7, 70.151, 17.6, 2.409, 1.358, 1703.102, 43.7, 269.048, 
  2.42, 1.6, 23.9, 11.877, 0.4, 61.58, 0.452}, 
 {"BFA", "Africa", "Burkina Faso", "2020-07-10", 1020., 15., 5.714, 53., 0., 
  0., 48.796, 0.718, 0.273, 2.535, 0., 0., 1.03, "", "", "", "", "", "", "", 
  "", "", "", "", "", "", "", "", "", "", "", "", "", "", "", "", "", "", "", 
  45.37, 2.0903278*^7, 70.151, 17.6, 2.409, 1.358, 1703.102, 43.7, 269.048, 
  2.42, 1.6, 23.9, 11.877, 0.4, 61.58, 0.452}, 
 {"BFA", "Africa", "Burkina Faso", "2020-07-11", 1033., 13., 6.571, 53., 0., 
  0., 49.418, 0.622, 0.314, 2.535, 0., 0., 1.03, "", "", "", "", "", "", "", 
  "", "", "", "", "", "", "", "", "", "", "", "", "", "", "", "", "", "", "", 
  45.37, 2.0903278*^7, 70.151, 17.6, 2.409, 1.358, 1703.102, 43.7, 269.048, 
  2.42, 1.6, 23.9, 11.877, 0.4, 61.58, 0.452}, 
 {"BFA", "Africa", "Burkina Faso", "2020-07-12", 1036., 3., 7., 53., 0., 0., 
  49.562, 0.144, 0.335, 2.535, 0., 0., 1.02, "", "", "", "", "", "", "", "", 
  "", "", "", "", "", "", "", "", "", "", "", "", "", "", "", "", "", "", 
  45.37, 2.0903278*^7, 70.151, 17.6, 2.409, 1.358, 1703.102, 43.7, 269.048, 
  2.42, 1.6, 23.9, 11.877, 0.4, 61.58, 0.452}, 
 {"BFA", "Africa", "Burkina Faso", "2020-07-13", 1036., 0., 5.143, 53., 0., 
  0., 49.562, 0., 0.246, 2.535, 0., 0., 1.01, "", "", "", "", "", "", "", "", 
  "", "", "", "", "", "", "", "", "", "", "", "", "", "", "", "", "", "", 
  45.37, 2.0903278*^7, 70.151, 17.6, 2.409, 1.358, 1703.102, 43.7, 269.048, 
  2.42, 1.6, 23.9, 11.877, 0.4, 61.58, 0.452}, 
 {"BFA", "Africa", "Burkina Faso", "2020-07-14", 1037., 1., 4.857, 53., 0., 
  0., 49.609, 0.048, 0.232, 2.535, 0., 0., 1.01, "", "", "", "", "", "", "", 
  "", "", "", "", "", "", "", "", "", "", "", "", "", "", "", "", "", "", "", 
  45.37, 2.0903278*^7, 70.151, 17.6, 2.409, 1.358, 1703.102, 43.7, 269.048, 
  2.42, 1.6, 23.9, 11.877, 0.4, 61.58, 0.452}, 
 {"BFA", "Africa", "Burkina Faso", "2020-07-15", 1038., 1., 5., 53., 0., 0., 
  49.657, 0.048, 0.239, 2.535, 0., 0., 1.01, "", "", "", "", "", "", "", "", 
  "", "", "", "", "", "", "", "", "", "", "", "", "", "", "", "", "", "", 
  45.37, 2.0903278*^7, 70.151, 17.6, 2.409, 1.358, 1703.102, 43.7, 269.048, 
  2.42, 1.6, 23.9, 11.877, 0.4, 61.58, 0.452}, 
 {"BFA", "Africa", "Burkina Faso", "2020-07-16", 1038., 0., 4.714, 53., 0., 
  0., 49.657, 0., 0.226, 2.535, 0., 0., 1.01, "", "", "", "", "", "", "", "", 
  "", "", "", "", "", "", "", "", "", "", "", "", "", "", "", "", "", "", 
  45.37, 2.0903278*^7, 70.151, 17.6, 2.409, 1.358, 1703.102, 43.7, 269.048, 
  2.42, 1.6, 23.9, 11.877, 0.4, 61.58, 0.452}, 
 {"BFA", "Africa", "Burkina Faso", "2020-07-17", 1045., 7., 3.571, 53., 0., 
  0., 49.992, 0.335, 0.171, 2.535, 0., 0., 1.02, "", "", "", "", "", "", "", 
  "", "", "", "", "", "", "", "", "", "", "", "", "", "", "", "", "", "", "", 
  45.37, 2.0903278*^7, 70.151, 17.6, 2.409, 1.358, 1703.102, 43.7, 269.048, 
  2.42, 1.6, 23.9, 11.877, 0.4, 61.58, 0.452}, 
 {"BFA", "Africa", "Burkina Faso", "2020-07-18", 1047., 2., 2., 53., 0., 0., 
  50.088, 0.096, 0.096, 2.535, 0., 0., 1.02, "", "", "", "", "", "", "", "", 
  "", "", "", "", "", "", "", "", "", "", "", "", "", "", "", "", "", "", 
  45.37, 2.0903278*^7, 70.151, 17.6, 2.409, 1.358, 1703.102, 43.7, 269.048, 
  2.42, 1.6, 23.9, 11.877, 0.4, 61.58, 0.452}, 
 {"BFA", "Africa", "Burkina Faso", "2020-07-19", 1052., 5., 2.286, 53., 0., 
  0., 50.327, 0.239, 0.109, 2.535, 0., 0., 1.03, "", "", "", "", "", "", "", 
  "", "", "", "", "", "", "", "", "", "", "", "", "", "", "", "", "", "", "", 
  45.37, 2.0903278*^7, 70.151, 17.6, 2.409, 1.358, 1703.102, 43.7, 269.048, 
  2.42, 1.6, 23.9, 11.877, 0.4, 61.58, 0.452}, 
 {"BFA", "Africa", "Burkina Faso", "2020-07-20", 1065., 13., 4.143, 53., 0., 
  0., 50.949, 0.622, 0.198, 2.535, 0., 0., 1.03, "", "", "", "", "", "", "", 
  "", "", "", "", "", "", "", "", "", "", "", "", "", "", "", "", "", "", "", 
  45.37, 2.0903278*^7, 70.151, 17.6, 2.409, 1.358, 1703.102, 43.7, 269.048, 
  2.42, 1.6, 23.9, 11.877, 0.4, 61.58, 0.452}, 
 {"BFA", "Africa", "Burkina Faso", "2020-07-21", 1065., 0., 4., 53., 0., 0., 
  50.949, 0., 0.191, 2.535, 0., 0., 1.03, "", "", "", "", "", "", "", "", "", 
  "", "", "", "", "", "", "", "", "", "", "", "", "", "", "", "", "", 45.37, 
  2.0903278*^7, 70.151, 17.6, 2.409, 1.358, 1703.102, 43.7, 269.048, 2.42, 
  1.6, 23.9, 11.877, 0.4, 61.58, 0.452}, {"BFA", "Africa", "Burkina Faso", 
  "2020-07-22", 1066., 1., 4., 53., 0., 0., 50.997, 0.048, 0.191, 2.535, 0., 
  0., 1.03, "", "", "", "", "", "", "", "", "", "", "", "", "", "", "", "", 
  "", "", "", "", "", "", "", "", "", "", 45.37, 2.0903278*^7, 70.151, 17.6, 
  2.409, 1.358, 1703.102, 43.7, 269.048, 2.42, 1.6, 23.9, 11.877, 0.4, 61.58, 
  0.452}, {"BFA", "Africa", "Burkina Faso", "2020-07-23", 1070., 4., 4.571, 
  53., 0., 0., 51.188, 0.191, 0.219, 2.535, 0., 0., 1.03, "", "", "", "", "", 
  "", "", "", "", "", "", "", "", "", "", "", "", "", "", "", "", "", "", "", 
  "", "", 45.37, 2.0903278*^7, 70.151, 17.6, 2.409, 1.358, 1703.102, 43.7, 
  269.048, 2.42, 1.6, 23.9, 11.877, 0.4, 61.58, 0.452}, 
 {"BFA", "Africa", "Burkina Faso", "2020-07-24", 1075., 5., 4.286, 53., 0., 
  0., 51.427, 0.239, 0.205, 2.535, 0., 0., 1.03, "", "", "", "", "", "", "", 
  "", "", "", "", "", "", "", "", "", "", "", "", "", "", "", "", "", "", "", 
  45.37, 2.0903278*^7, 70.151, 17.6, 2.409, 1.358, 1703.102, 43.7, 269.048, 
  2.42, 1.6, 23.9, 11.877, 0.4, 61.58, 0.452}, 
 {"BFA", "Africa", "Burkina Faso", "2020-07-25", 1086., 11., 5.571, 53., 0., 
  0., 51.954, 0.526, 0.267, 2.535, 0., 0., 1.04, "", "", "", "", "", "", "", 
  "", "", "", "", "", "", "", "", "", "", "", "", "", "", "", "", "", "", "", 
  45.37, 2.0903278*^7, 70.151, 17.6, 2.409, 1.358, 1703.102, 43.7, 269.048, 
  2.42, 1.6, 23.9, 11.877, 0.4, 61.58, 0.452}, 
 {"BFA", "Africa", "Burkina Faso", "2020-07-26", 1086., 0., 4.857, 53., 0., 
  0., 51.954, 0., 0.232, 2.535, 0., 0., 1.03, "", "", "", "", "", "", "", "", 
  "", "", "", "", "", "", "", "", "", "", "", "", "", "", "", "", "", "", 
  45.37, 2.0903278*^7, 70.151, 17.6, 2.409, 1.358, 1703.102, 43.7, 269.048, 
  2.42, 1.6, 23.9, 11.877, 0.4, 61.58, 0.452}, 
 {"BFA", "Africa", "Burkina Faso", "2020-07-27", 1100., 14., 5., 53., 0., 0., 
  52.623, 0.67, 0.239, 2.535, 0., 0., 1.03, "", "", "", "", "", "", "", "", 
  "", "", "", "", "", "", "", "", "", "", "", "", "", "", "", "", "", "", 
  45.37, 2.0903278*^7, 70.151, 17.6, 2.409, 1.358, 1703.102, 43.7, 269.048, 
  2.42, 1.6, 23.9, 11.877, 0.4, 61.58, 0.452}, 
 {"BFA", "Africa", "Burkina Faso", "2020-07-28", 1105., 5., 5.714, 53., 0., 
  0., 52.863, 0.239, 0.273, 2.535, 0., 0., 1.03, "", "", "", "", "", "", "", 
  "", "", "", "", "", "", "", "", "", "", "", "", "", "", "", "", "", "", "", 
  45.37, 2.0903278*^7, 70.151, 17.6, 2.409, 1.358, 1703.102, 43.7, 269.048, 
  2.42, 1.6, 23.9, 11.877, 0.4, 61.58, 0.452}, 
 {"BFA", "Africa", "Burkina Faso", "2020-07-29", 1105., 0., 5.571, 53., 0., 
  0., 52.863, 0., 0.267, 2.535, 0., 0., 1.02, "", "", "", "", "", "", "", "", 
  "", "", "", "", "", "", "", "", "", "", "", "", "", "", "", "", "", "", 
  45.37, 2.0903278*^7, 70.151, 17.6, 2.409, 1.358, 1703.102, 43.7, 269.048, 
  2.42, 1.6, 23.9, 11.877, 0.4, 61.58, 0.452}, 
 {"BFA", "Africa", "Burkina Faso", "2020-07-30", 1106., 1., 5.143, 53., 0., 
  0., 52.91, 0.048, 0.246, 2.535, 0., 0., 1.02, "", "", "", "", "", "", "", 
  "", "", "", "", "", "", "", "", "", "", "", "", "", "", "", "", "", "", "", 
  45.37, 2.0903278*^7, 70.151, 17.6, 2.409, 1.358, 1703.102, 43.7, 269.048, 
  2.42, 1.6, 23.9, 11.877, 0.4, 61.58, 0.452}, 
 {"BFA", "Africa", "Burkina Faso", "2020-07-31", 1106., 0., 4.429, 53., 0., 
  0., 52.91, 0., 0.212, 2.535, 0., 0., 1.02, "", "", "", "", "", "", "", "", 
  "", "", "", "", "", "", "", "", "", "", "", "", "", "", "", "", "", "", 
  56.48, 2.0903278*^7, 70.151, 17.6, 2.409, 1.358, 1703.102, 43.7, 269.048, 
  2.42, 1.6, 23.9, 11.877, 0.4, 61.58, 0.452}, 
 {"BFA", "Africa", "Burkina Faso", "2020-08-01", 1143., 37., 8.143, 53., 0., 
  0., 54.68, 1.77, 0.39, 2.535, 0., 0., 1.02, "", "", "", "", "", "", "", "", 
  "", "", "", "", "", "", "", "", "", "", "", "", "", "", "", "", "", "", 
  56.48, 2.0903278*^7, 70.151, 17.6, 2.409, 1.358, 1703.102, 43.7, 269.048, 
  2.42, 1.6, 23.9, 11.877, 0.4, 61.58, 0.452}, 
 {"BFA", "Africa", "Burkina Faso", "2020-08-02", 1143., 0., 8.143, 53., 0., 
  0., 54.68, 0., 0.39, 2.535, 0., 0., 1.02, "", "", "", "", "", "", "", "", 
  "", "", "", "", "", "", "", "", "", "", "", "", "", "", "", "", "", "", 
  56.48, 2.0903278*^7, 70.151, 17.6, 2.409, 1.358, 1703.102, 43.7, 269.048, 
  2.42, 1.6, 23.9, 11.877, 0.4, 61.58, 0.452}, 
 {"BFA", "Africa", "Burkina Faso", "2020-08-03", 1150., 7., 7.143, 53., 0., 
  0., 55.015, 0.335, 0.342, 2.535, 0., 0., 1.03, "", "", "", "", "", "", "", 
  "", "", "", "", "", "", "", "", "", "", "", "", "", "", "", "", "", "", "", 
  56.48, 2.0903278*^7, 70.151, 17.6, 2.409, 1.358, 1703.102, 43.7, 269.048, 
  2.42, 1.6, 23.9, 11.877, 0.4, 61.58, 0.452}, 
 {"BFA", "Africa", "Burkina Faso", "2020-08-04", 1153., 3., 6.857, 54., 1., 
  0.143, 55.159, 0.144, 0.328, 2.583, 0.048, 0.007, 1.04, "", "", "", "", "", 
  "", "", "", "", "", "", "", "", "", "", "", "", "", "", "", "", "", "", "", 
  "", "", 56.48, 2.0903278*^7, 70.151, 17.6, 2.409, 1.358, 1703.102, 43.7, 
  269.048, 2.42, 1.6, 23.9, 11.877, 0.4, 61.58, 0.452}, 
 {"BFA", "Africa", "Burkina Faso", "2020-08-05", 1153., 0., 6.857, 54., 0., 
  0.143, 55.159, 0., 0.328, 2.583, 0., 0.007, 1.05, "", "", "", "", "", "", 
  "", "", "", "", "", "", "", "", "", "", "", "", "", "", "", "", "", "", "", 
  "", 56.48, 2.0903278*^7, 70.151, 17.6, 2.409, 1.358, 1703.102, 43.7, 
  269.048, 2.42, 1.6, 23.9, 11.877, 0.4, 61.58, 0.452}, 
 {"BFA", "Africa", "Burkina Faso", "2020-08-06", 1158., 5., 7.429, 54., 0., 
  0.143, 55.398, 0.239, 0.355, 2.583, 0., 0.007, 1.06, "", "", "", "", "", 
  "", "", "", "", "", "", "", "", "", "", "", "", "", "", "", "", "", "", "", 
  "", "", 56.48, 2.0903278*^7, 70.151, 17.6, 2.409, 1.358, 1703.102, 43.7, 
  269.048, 2.42, 1.6, 23.9, 11.877, 0.4, 61.58, 0.452}, 
 {"BFA", "Africa", "Burkina Faso", "2020-08-07", 1158., 0., 7.429, 54., 0., 
  0.143, 55.398, 0., 0.355, 2.583, 0., 0.007, 1.07, "", "", "", "", "", "", 
  "", "", "", "", "", "", "", "", "", "", "", "", "", "", "", "", "", "", "", 
  "", 56.48, 2.0903278*^7, 70.151, 17.6, 2.409, 1.358, 1703.102, 43.7, 
  269.048, 2.42, 1.6, 23.9, 11.877, 0.4, 61.58, 0.452}, 
 {"BFA", "Africa", "Burkina Faso", "2020-08-08", 1175., 17., 4.571, 54., 0., 
  0.143, 56.211, 0.813, 0.219, 2.583, 0., 0.007, 1.09, "", "", "", "", "", 
  "", "", "", "", "", "", "", "", "", "", "", "", "", "", "", "", "", "", "", 
  "", "", 56.48, 2.0903278*^7, 70.151, 17.6, 2.409, 1.358, 1703.102, 43.7, 
  269.048, 2.42, 1.6, 23.9, 11.877, 0.4, 61.58, 0.452}, 
 {"BFA", "Africa", "Burkina Faso", "2020-08-09", 1175., 0., 4.571, 54., 0., 
  0.143, 56.211, 0., 0.219, 2.583, 0., 0.007, 1.09, "", "", "", "", "", "", 
  "", "", "", "", "", "", "", "", "", "", "", "", "", "", "", "", "", "", "", 
  "", 48.15, 2.0903278*^7, 70.151, 17.6, 2.409, 1.358, 1703.102, 43.7, 
  269.048, 2.42, 1.6, 23.9, 11.877, 0.4, 61.58, 0.452}, 
 {"BFA", "Africa", "Burkina Faso", "2020-08-10", 1204., 29., 7.714, 54., 0., 
  0.143, 57.599, 1.387, 0.369, 2.583, 0., 0.007, 1.11, "", "", "", "", "", 
  "", "", "", "", "", "", "", "", "", "", "", "", "", "", "", "", "", "", "", 
  "", "", 48.15, 2.0903278*^7, 70.151, 17.6, 2.409, 1.358, 1703.102, 43.7, 
  269.048, 2.42, 1.6, 23.9, 11.877, 0.4, 61.58, 0.452}, 
 {"BFA", "Africa", "Burkina Faso", "2020-08-11", 1211., 7., 8.286, 54., 0., 
  0., 57.933, 0.335, 0.396, 2.583, 0., 0., 1.11, "", "", "", "", "", "", "", 
  "", "", "", "", "", "", "", "", "", "", "", "", "", "", "", "", "", "", "", 
  48.15, 2.0903278*^7, 70.151, 17.6, 2.409, 1.358, 1703.102, 43.7, 269.048, 
  2.42, 1.6, 23.9, 11.877, 0.4, 61.58, 0.452}, 
 {"BFA", "Africa", "Burkina Faso", "2020-08-12", 1213., 2., 8.571, 54., 0., 
  0., 58.029, 0.096, 0.41, 2.583, 0., 0., 1.11, "", "", "", "", "", "", "", 
  "", "", "", "", "", "", "", "", "", "", "", "", "", "", "", "", "", "", "", 
  48.15, 2.0903278*^7, 70.151, 17.6, 2.409, 1.358, 1703.102, 43.7, 269.048, 
  2.42, 1.6, 23.9, 11.877, 0.4, 61.58, 0.452}, 
 {"BFA", "Africa", "Burkina Faso", "2020-08-13", 1228., 15., 10., 54., 0., 
  0., 58.747, 0.718, 0.478, 2.583, 0., 0., 1.11, "", "", "", "", "", "", "", 
  "", "", "", "", "", "", "", "", "", "", "", "", "", "", "", "", "", "", "", 
  48.15, 2.0903278*^7, 70.151, 17.6, 2.409, 1.358, 1703.102, 43.7, 269.048, 
  2.42, 1.6, 23.9, 11.877, 0.4, 61.58, 0.452}, 
 {"BFA", "Africa", "Burkina Faso", "2020-08-14", 1238., 10., 11.429, 54., 0., 
  0., 59.225, 0.478, 0.547, 2.583, 0., 0., 1.1, "", "", "", "", "", "", "", 
  "", "", "", "", "", "", "", "", "", "", "", "", "", "", "", "", "", "", "", 
  48.15, 2.0903278*^7, 70.151, 17.6, 2.409, 1.358, 1703.102, 43.7, 269.048, 
  2.42, 1.6, 23.9, 11.877, 0.4, 61.58, 0.452}, 
 {"BFA", "Africa", "Burkina Faso", "2020-08-15", 1240., 2., 9.286, 54., 0., 
  0., 59.321, 0.096, 0.444, 2.583, 0., 0., 1.1, "", "", "", "", "", "", "", 
  "", "", "", "", "", "", "", "", "", "", "", "", "", "", "", "", "", "", "", 
  48.15, 2.0903278*^7, 70.151, 17.6, 2.409, 1.358, 1703.102, 43.7, 269.048, 
  2.42, 1.6, 23.9, 11.877, 0.4, 61.58, 0.452}, 
 {"BFA", "Africa", "Burkina Faso", "2020-08-16", 1267., 27., 13.143, 55., 1., 
  0.143, 60.613, 1.292, 0.629, 2.631, 0.048, 0.007, 1.1, "", "", "", "", "", 
  "", "", "", "", "", "", "", "", "", "", "", "", "", "", "", "", "", "", "", 
  "", "", 48.15, 2.0903278*^7, 70.151, 17.6, 2.409, 1.358, 1703.102, 43.7, 
  269.048, 2.42, 1.6, 23.9, 11.877, 0.4, 61.58, 0.452}, 
 {"BFA", "Africa", "Burkina Faso", "2020-08-17", 1280., 13., 10.857, 55., 0., 
  0.143, 61.234, 0.622, 0.519, 2.631, 0., 0.007, 1.1, "", "", "", "", "", "", 
  "", "", "", "", "", "", "", "", "", "", "", "", "", "", "", "", "", "", "", 
  "", 48.15, 2.0903278*^7, 70.151, 17.6, 2.409, 1.358, 1703.102, 43.7, 
  269.048, 2.42, 1.6, 23.9, 11.877, 0.4, 61.58, 0.452}, 
 {"BFA", "Africa", "Burkina Faso", "2020-08-18", 1280., 0., 9.857, 55., 0., 
  0.143, 61.234, 0., 0.472, 2.631, 0., 0.007, 1.09, "", "", "", "", "", "", 
  "", "", "", "", "", "", "", "", "", "", "", "", "", "", "", "", "", "", "", 
  "", 48.15, 2.0903278*^7, 70.151, 17.6, 2.409, 1.358, 1703.102, 43.7, 
  269.048, 2.42, 1.6, 23.9, 11.877, 0.4, 61.58, 0.452}, 
 {"BFA", "Africa", "Burkina Faso", "2020-08-19", 1285., 5., 10.286, 55., 0., 
  0.143, 61.474, 0.239, 0.492, 2.631, 0., 0.007, 1.09, "", "", "", "", "", 
  "", "", "", "", "", "", "", "", "", "", "", "", "", "", "", "", "", "", "", 
  "", "", 48.15, 2.0903278*^7, 70.151, 17.6, 2.409, 1.358, 1703.102, 43.7, 
  269.048, 2.42, 1.6, 23.9, 11.877, 0.4, 61.58, 0.452}, 
 {"BFA", "Africa", "Burkina Faso", "2020-08-20", 1297., 12., 9.857, 55., 0., 
  0.143, 62.048, 0.574, 0.472, 2.631, 0., 0.007, 1.09, "", "", "", "", "", 
  "", "", "", "", "", "", "", "", "", "", "", "", "", "", "", "", "", "", "", 
  "", "", 48.15, 2.0903278*^7, 70.151, 17.6, 2.409, 1.358, 1703.102, 43.7, 
  269.048, 2.42, 1.6, 23.9, 11.877, 0.4, 61.58, 0.452}, 
 {"BFA", "Africa", "Burkina Faso", "2020-08-21", 1297., 0., 8.429, 55., 0., 
  0.143, 62.048, 0., 0.403, 2.631, 0., 0.007, 1.08, "", "", "", "", "", "", 
  "", "", "", "", "", "", "", "", "", "", "", "", "", "", "", "", "", "", "", 
  "", 48.15, 2.0903278*^7, 70.151, 17.6, 2.409, 1.358, 1703.102, 43.7, 
  269.048, 2.42, 1.6, 23.9, 11.877, 0.4, 61.58, 0.452}, 
 {"BFA", "Africa", "Burkina Faso", "2020-08-22", 1297., 0., 8.143, 55., 0., 
  0.143, 62.048, 0., 0.39, 2.631, 0., 0.007, 1.09, "", "", "", "", "", "", 
  "", "", "", "", "", "", "", "", "", "", "", "", "", "", "", "", "", "", "", 
  "", 48.15, 2.0903278*^7, 70.151, 17.6, 2.409, 1.358, 1703.102, 43.7, 
  269.048, 2.42, 1.6, 23.9, 11.877, 0.4, 61.58, 0.452}, 
 {"BFA", "Africa", "Burkina Faso", "2020-08-23", 1320., 23., 7.571, 55., 0., 
  0., 63.148, 1.1, 0.362, 2.631, 0., 0., 1.09, "", "", "", "", "", "", "", 
  "", "", "", "", "", "", "", "", "", "", "", "", "", "", "", "", "", "", "", 
  48.15, 2.0903278*^7, 70.151, 17.6, 2.409, 1.358, 1703.102, 43.7, 269.048, 
  2.42, 1.6, 23.9, 11.877, 0.4, 61.58, 0.452}, 
 {"BFA", "Africa", "Burkina Faso", "2020-08-24", 1338., 18., 8.286, 55., 0., 
  0., 64.009, 0.861, 0.396, 2.631, 0., 0., 1.09, "", "", "", "", "", "", "", 
  "", "", "", "", "", "", "", "", "", "", "", "", "", "", "", "", "", "", "", 
  48.15, 2.0903278*^7, 70.151, 17.6, 2.409, 1.358, 1703.102, 43.7, 269.048, 
  2.42, 1.6, 23.9, 11.877, 0.4, 61.58, 0.452}, 
 {"BFA", "Africa", "Burkina Faso", "2020-08-25", 1338., 0., 8.286, 55., 0., 
  0., 64.009, 0., 0.396, 2.631, 0., 0., 1.09, "", "", "", "", "", "", "", "", 
  "", "", "", "", "", "", "", "", "", "", "", "", "", "", "", "", "", "", 
  48.15, 2.0903278*^7, 70.151, 17.6, 2.409, 1.358, 1703.102, 43.7, 269.048, 
  2.42, 1.6, 23.9, 11.877, 0.4, 61.58, 0.452}, 
 {"BFA", "Africa", "Burkina Faso", "2020-08-26", 1352., 14., 9.571, 55., 0., 
  0., 64.679, 0.67, 0.458, 2.631, 0., 0., 1.09, "", "", "", "", "", "", "", 
  "", "", "", "", "", "", "", "", "", "", "", "", "", "", "", "", "", "", "", 
  48.15, 2.0903278*^7, 70.151, 17.6, 2.409, 1.358, 1703.102, 43.7, 269.048, 
  2.42, 1.6, 23.9, 11.877, 0.4, 61.58, 0.452}, 
 {"BFA", "Africa", "Burkina Faso", "2020-08-27", 1352., 0., 7.857, 55., 0., 
  0., 64.679, 0., 0.376, 2.631, 0., 0., 1.08, "", "", "", "", "", "", "", "", 
  "", "", "", "", "", "", "", "", "", "", "", "", "", "", "", "", "", "", 
  48.15, 2.0903278*^7, 70.151, 17.6, 2.409, 1.358, 1703.102, 43.7, 269.048, 
  2.42, 1.6, 23.9, 11.877, 0.4, 61.58, 0.452}, 
 {"BFA", "Africa", "Burkina Faso", "2020-08-28", 1352., 0., 7.857, 55., 0., 
  0., 64.679, 0., 0.376, 2.631, 0., 0., 1.08, "", "", "", "", "", "", "", "", 
  "", "", "", "", "", "", "", "", "", "", "", "", "", "", "", "", "", "", 
  48.15, 2.0903278*^7, 70.151, 17.6, 2.409, 1.358, 1703.102, 43.7, 269.048, 
  2.42, 1.6, 23.9, 11.877, 0.4, 61.58, 0.452}, 
 {"BFA", "Africa", "Burkina Faso", "2020-08-29", 1352., 0., 7.857, 55., 0., 
  0., 64.679, 0., 0.376, 2.631, 0., 0., 1.09, "", "", "", "", "", "", "", "", 
  "", "", "", "", "", "", "", "", "", "", "", "", "", "", "", "", "", "", 
  48.15, 2.0903278*^7, 70.151, 17.6, 2.409, 1.358, 1703.102, 43.7, 269.048, 
  2.42, 1.6, 23.9, 11.877, 0.4, 61.58, 0.452}, 
 {"BFA", "Africa", "Burkina Faso", "2020-08-30", 1357., 5., 5.286, 55., 0., 
  0., 64.918, 0.239, 0.253, 2.631, 0., 0., 1.09, "", "", "", "", "", "", "", 
  "", "", "", "", "", "", "", "", "", "", "", "", "", "", "", "", "", "", "", 
  48.15, 2.0903278*^7, 70.151, 17.6, 2.409, 1.358, 1703.102, 43.7, 269.048, 
  2.42, 1.6, 23.9, 11.877, 0.4, 61.58, 0.452}, 
 {"BFA", "Africa", "Burkina Faso", "2020-08-31", 1368., 11., 4.286, 55., 0., 
  0., 65.444, 0.526, 0.205, 2.631, 0., 0., 1.11, "", "", "", "", "", "", "", 
  "", "", "", "", "", "", "", "", "", "", "", "", "", "", "", "", "", "", "", 
  48.15, 2.0903278*^7, 70.151, 17.6, 2.409, 1.358, 1703.102, 43.7, 269.048, 
  2.42, 1.6, 23.9, 11.877, 0.4, 61.58, 0.452}, 
 {"BFA", "Africa", "Burkina Faso", "2020-09-01", 1370., 2., 4.571, 55., 0., 
  0., 65.54, 0.096, 0.219, 2.631, 0., 0., 1.12, "", "", "", "", "", "", "", 
  "", "", "", "", "", "", "", "", "", "", "", "", "", "", "", "", "", "", "", 
  48.15, 2.0903278*^7, 70.151, 17.6, 2.409, 1.358, 1703.102, 43.7, 269.048, 
  2.42, 1.6, 23.9, 11.877, 0.4, 61.58, 0.452}, 
 {"BFA", "Africa", "Burkina Faso", "2020-09-02", 1370., 0., 2.571, 55., 0., 
  0., 65.54, 0., 0.123, 2.631, 0., 0., 1.13, "", "", "", "", "", "", "", "", 
  "", "", "", "", "", "", "", "", "", "", "", "", "", "", "", "", "", "", 
  48.15, 2.0903278*^7, 70.151, 17.6, 2.409, 1.358, 1703.102, 43.7, 269.048, 
  2.42, 1.6, 23.9, 11.877, 0.4, 61.58, 0.452}, 
 {"BFA", "Africa", "Burkina Faso", "2020-09-03", 1375., 5., 3.286, 55., 0., 
  0., 65.779, 0.239, 0.157, 2.631, 0., 0., 1.14, "", "", "", "", "", "", "", 
  "", "", "", "", "", "", "", "", "", "", "", "", "", "", "", "", "", "", "", 
  48.15, 2.0903278*^7, 70.151, 17.6, 2.409, 1.358, 1703.102, 43.7, 269.048, 
  2.42, 1.6, 23.9, 11.877, 0.4, 61.58, 0.452}, 
 {"BFA", "Africa", "Burkina Faso", "2020-09-04", 1408., 33., 8., 55., 0., 0., 
  67.358, 1.579, 0.383, 2.631, 0., 0., 1.16, "", "", "", "", "", "", "", "", 
  "", "", "", "", "", "", "", "", "", "", "", "", "", "", "", "", "", "", 
  48.15, 2.0903278*^7, 70.151, 17.6, 2.409, 1.358, 1703.102, 43.7, 269.048, 
  2.42, 1.6, 23.9, 11.877, 0.4, 61.58, 0.452}, 
 {"BFA", "Africa", "Burkina Faso", "2020-09-05", 1408., 0., 8., 55., 0., 0., 
  67.358, 0., 0.383, 2.631, 0., 0., 1.15, "", "", "", "", "", "", "", "", "", 
  "", "", "", "", "", "", "", "", "", "", "", "", "", "", "", "", "", 48.15, 
  2.0903278*^7, 70.151, 17.6, 2.409, 1.358, 1703.102, 43.7, 269.048, 2.42, 
  1.6, 23.9, 11.877, 0.4, 61.58, 0.452}, {"BFA", "Africa", "Burkina Faso", 
  "2020-09-06", 1452., 44., 13.571, 55., 0., 0., 69.463, 2.105, 0.649, 2.631, 
  0., 0., 1.15, "", "", "", "", "", "", "", "", "", "", "", "", "", "", "", 
  "", "", "", "", "", "", "", "", "", "", "", 48.15, 2.0903278*^7, 70.151, 
  17.6, 2.409, 1.358, 1703.102, 43.7, 269.048, 2.42, 1.6, 23.9, 11.877, 0.4, 
  61.58, 0.452}, {"BFA", "Africa", "Burkina Faso", "2020-09-07", 1463., 11., 
  13.571, 56., 1., 0.143, 69.989, 0.526, 0.649, 2.679, 0.048, 0.007, 1.14, 
  "", "", "", "", "", "", "", "", "", "", "", "", "", "", "", "", "", "", "", 
  "", "", "", "", "", "", "", 48.15, 2.0903278*^7, 70.151, 17.6, 2.409, 
  1.358, 1703.102, 43.7, 269.048, 2.42, 1.6, 23.9, 11.877, 0.4, 61.58, 
  0.452}, {"BFA", "Africa", "Burkina Faso", "2020-09-08", 1466., 3., 13.714, 
  56., 0., 0.143, 70.133, 0.144, 0.656, 2.679, 0., 0.007, 1.12, "", "", "", 
  "", "", "", "", "", "", "", "", "", "", "", "", "", "", "", "", "", "", "", 
  "", "", "", "", 48.15, 2.0903278*^7, 70.151, 17.6, 2.409, 1.358, 1703.102, 
  43.7, 269.048, 2.42, 1.6, 23.9, 11.877, 0.4, 61.58, 0.452}, 
 {"BFA", "Africa", "Burkina Faso", "2020-09-09", 1476., 10., 15.143, 56., 0., 
  0.143, 70.611, 0.478, 0.724, 2.679, 0., 0.007, 1.11, "", "", "", "", "", 
  "", "", "", "", "", "", "", "", "", "", "", "", "", "", "", "", "", "", "", 
  "", "", 48.15, 2.0903278*^7, 70.151, 17.6, 2.409, 1.358, 1703.102, 43.7, 
  269.048, 2.42, 1.6, 23.9, 11.877, 0.4, 61.58, 0.452}, 
 {"BFA", "Africa", "Burkina Faso", "2020-09-10", 1486., 10., 15.857, 56., 0., 
  0.143, 71.089, 0.478, 0.759, 2.679, 0., 0.007, 1.1, "", "", "", "", "", "", 
  "", "", "", "", "", "", "", "", "", "", "", "", "", "", "", "", "", "", "", 
  "", 36.11, 2.0903278*^7, 70.151, 17.6, 2.409, 1.358, 1703.102, 43.7, 
  269.048, 2.42, 1.6, 23.9, 11.877, 0.4, 61.58, 0.452}, 
 {"BFA", "Africa", "Burkina Faso", "2020-09-11", 1499., 13., 13., 56., 0., 
  0.143, 71.711, 0.622, 0.622, 2.679, 0., 0.007, 1.09, "", "", "", "", "", 
  "", "", "", "", "", "", "", "", "", "", "", "", "", "", "", "", "", "", "", 
  "", "", 36.11, 2.0903278*^7, 70.151, 17.6, 2.409, 1.358, 1703.102, 43.7, 
  269.048, 2.42, 1.6, 23.9, 11.877, 0.4, 61.58, 0.452}, 
 {"BFA", "Africa", "Burkina Faso", "2020-09-12", 1514., 15., 15.143, 56., 0., 
  0.143, 72.429, 0.718, 0.724, 2.679, 0., 0.007, 1.08, "", "", "", "", "", 
  "", "", "", "", "", "", "", "", "", "", "", "", "", "", "", "", "", "", "", 
  "", "", 36.11, 2.0903278*^7, 70.151, 17.6, 2.409, 1.358, 1703.102, 43.7, 
  269.048, 2.42, 1.6, 23.9, 11.877, 0.4, 61.58, 0.452}, 
 {"BFA", "Africa", "Burkina Faso", "2020-09-13", 1707., 193., 36.429, 56., 
  0., 0.143, 81.662, 9.233, 1.743, 2.679, 0., 0.007, 1.07, "", "", "", "", 
  "", "", "", "", "", "", "", "", "", "", "", "", "", "", "", "", "", "", "", 
  "", "", "", 36.11, 2.0903278*^7, 70.151, 17.6, 2.409, 1.358, 1703.102, 
  43.7, 269.048, 2.42, 1.6, 23.9, 11.877, 0.4, 61.58, 0.452}, 
 {"BFA", "Africa", "Burkina Faso", "2020-09-14", 1717., 10., 36.286, 56., 0., 
  0., 82.14, 0.478, 1.736, 2.679, 0., 0., 1.06, "", "", "", "", "", "", "", 
  "", "", "", "", "", "", "", "", "", "", "", "", "", "", "", "", "", "", "", 
  36.11, 2.0903278*^7, 70.151, 17.6, 2.409, 1.358, 1703.102, 43.7, 269.048, 
  2.42, 1.6, 23.9, 11.877, 0.4, 61.58, 0.452}, 
 {"BFA", "Africa", "Burkina Faso", "2020-09-15", 1733., 16., 38.143, 56., 0., 
  0., 82.906, 0.765, 1.825, 2.679, 0., 0., 1.05, "", "", "", "", "", "", "", 
  "", "", "", "", "", "", "", "", "", "", "", "", "", "", "", "", "", "", "", 
  36.11, 2.0903278*^7, 70.151, 17.6, 2.409, 1.358, 1703.102, 43.7, 269.048, 
  2.42, 1.6, 23.9, 11.877, 0.4, 61.58, 0.452}, 
 {"BFA", "Africa", "Burkina Faso", "2020-09-16", 1748., 15., 38.857, 56., 0., 
  0., 83.623, 0.718, 1.859, 2.679, 0., 0., 1.04, "", "", "", "", "", "", "", 
  "", "", "", "", "", "", "", "", "", "", "", "", "", "", "", "", "", "", "", 
  36.11, 2.0903278*^7, 70.151, 17.6, 2.409, 1.358, 1703.102, 43.7, 269.048, 
  2.42, 1.6, 23.9, 11.877, 0.4, 61.58, 0.452}, 
 {"BFA", "Africa", "Burkina Faso", "2020-09-17", 1767., 19., 40.143, 56., 0., 
  0., 84.532, 0.909, 1.92, 2.679, 0., 0., 1.03, "", "", "", "", "", "", "", 
  "", "", "", "", "", "", "", "", "", "", "", "", "", "", "", "", "", "", "", 
  36.11, 2.0903278*^7, 70.151, 17.6, 2.409, 1.358, 1703.102, 43.7, 269.048, 
  2.42, 1.6, 23.9, 11.877, 0.4, 61.58, 0.452}, 
 {"BFA", "Africa", "Burkina Faso", "2020-09-18", 1797., 30., 42.571, 56., 0., 
  0., 85.967, 1.435, 2.037, 2.679, 0., 0., 1.02, "", "", "", "", "", "", "", 
  "", "", "", "", "", "", "", "", "", "", "", "", "", "", "", "", "", "", "", 
  36.11, 2.0903278*^7, 70.151, 17.6, 2.409, 1.358, 1703.102, 43.7, 269.048, 
  2.42, 1.6, 23.9, 11.877, 0.4, 61.58, 0.452}, 
 {"BFA", "Africa", "Burkina Faso", "2020-09-19", 1816., 19., 43.143, 56., 0., 
  0., 86.876, 0.909, 2.064, 2.679, 0., 0., 1.02, "", "", "", "", "", "", "", 
  "", "", "", "", "", "", "", "", "", "", "", "", "", "", "", "", "", "", "", 
  36.11, 2.0903278*^7, 70.151, 17.6, 2.409, 1.358, 1703.102, 43.7, 269.048, 
  2.42, 1.6, 23.9, 11.877, 0.4, 61.58, 0.452}, 
 {"BFA", "Africa", "Burkina Faso", "2020-09-20", 1846., 30., 19.857, 56., 0., 
  0., 88.312, 1.435, 0.95, 2.679, 0., 0., 1.01, "", "", "", "", "", "", "", 
  "", "", "", "", "", "", "", "", "", "", "", "", "", "", "", "", "", "", "", 
  36.11, 2.0903278*^7, 70.151, 17.6, 2.409, 1.358, 1703.102, 43.7, 269.048, 
  2.42, 1.6, 23.9, 11.877, 0.4, 61.58, 0.452}, 
 {"BFA", "Africa", "Burkina Faso", "2020-09-21", 1896., 50., 25.571, 56., 0., 
  0., 90.703, 2.392, 1.223, 2.679, 0., 0., 1.01, "", "", "", "", "", "", "", 
  "", "", "", "", "", "", "", "", "", "", "", "", "", "", "", "", "", "", "", 
  36.11, 2.0903278*^7, 70.151, 17.6, 2.409, 1.358, 1703.102, 43.7, 269.048, 
  2.42, 1.6, 23.9, 11.877, 0.4, 61.58, 0.452}, 
 {"BFA", "Africa", "Burkina Faso", "2020-09-22", 1907., 11., 24.857, 56., 0., 
  0., 91.23, 0.526, 1.189, 2.679, 0., 0., 1., "", "", "", "", "", "", "", "", 
  "", "", "", "", "", "", "", "", "", "", "", "", "", "", "", "", "", "", 
  36.11, 2.0903278*^7, 70.151, 17.6, 2.409, 1.358, 1703.102, 43.7, 269.048, 
  2.42, 1.6, 23.9, 11.877, 0.4, 61.58, 0.452}, 
 {"BFA", "Africa", "Burkina Faso", "2020-09-23", 1929., 22., 25.857, 56., 0., 
  0., 92.282, 1.052, 1.237, 2.679, 0., 0., 1., "", "", "", "", "", "", "", 
  "", "", "", "", "", "", "", "", "", "", "", "", "", "", "", "", "", "", "", 
  36.11, 2.0903278*^7, 70.151, 17.6, 2.409, 1.358, 1703.102, 43.7, 269.048, 
  2.42, 1.6, 23.9, 11.877, 0.4, 61.58, 0.452}, 
 {"BFA", "Africa", "Burkina Faso", "2020-09-24", 1950., 21., 26.143, 56., 0., 
  0., 93.287, 1.005, 1.251, 2.679, 0., 0., 0.99, "", "", "", "", "", "", "", 
  "", "", "", "", "", "", "", "", "", "", "", "", "", "", "", "", "", "", "", 
  36.11, 2.0903278*^7, 70.151, 17.6, 2.409, 1.358, 1703.102, 43.7, 269.048, 
  2.42, 1.6, 23.9, 11.877, 0.4, 61.58, 0.452}, 
 {"BFA", "Africa", "Burkina Faso", "2020-09-25", 1962., 12., 23.571, 56., 0., 
  0., 93.861, 0.574, 1.128, 2.679, 0., 0., 0.99, "", "", "", "", "", "", "", 
  "", "", "", "", "", "", "", "", "", "", "", "", "", "", "", "", "", "", "", 
  36.11, 2.0903278*^7, 70.151, 17.6, 2.409, 1.358, 1703.102, 43.7, 269.048, 
  2.42, 1.6, 23.9, 11.877, 0.4, 61.58, 0.452}, 
 {"BFA", "Africa", "Burkina Faso", "2020-09-26", 1973., 11., 22.429, 56., 0., 
  0., 94.387, 0.526, 1.073, 2.679, 0., 0., 0.98, "", "", "", "", "", "", "", 
  "", "", "", "", "", "", "", "", "", "", "", "", "", "", "", "", "", "", "", 
  36.11, 2.0903278*^7, 70.151, 17.6, 2.409, 1.358, 1703.102, 43.7, 269.048, 
  2.42, 1.6, 23.9, 11.877, 0.4, 61.58, 0.452}, 
 {"BFA", "Africa", "Burkina Faso", "2020-09-27", 2008., 35., 23.143, 56., 0., 
  0., 96.061, 1.674, 1.107, 2.679, 0., 0., 0.98, "", "", "", "", "", "", "", 
  "", "", "", "", "", "", "", "", "", "", "", "", "", "", "", "", "", "", "", 
  36.11, 2.0903278*^7, 70.151, 17.6, 2.409, 1.358, 1703.102, 43.7, 269.048, 
  2.42, 1.6, 23.9, 11.877, 0.4, 61.58, 0.452}, 
 {"BFA", "Africa", "Burkina Faso", "2020-09-28", 2028., 20., 18.857, 57., 1., 
  0.143, 97.018, 0.957, 0.902, 2.727, 0.048, 0.007, 0.98, "", "", "", "", "", 
  "", "", "", "", "", "", "", "", "", "", "", "", "", "", "", "", "", "", "", 
  "", "", 36.11, 2.0903278*^7, 70.151, 17.6, 2.409, 1.358, 1703.102, 43.7, 
  269.048, 2.42, 1.6, 23.9, 11.877, 0.4, 61.58, 0.452}, 
 {"BFA", "Africa", "Burkina Faso", "2020-09-29", 2032., 4., 17.857, 58., 1., 
  0.286, 97.21, 0.191, 0.854, 2.775, 0.048, 0.014, 0.98, "", "", "", "", "", 
  "", "", "", "", "", "", "", "", "", "", "", "", "", "", "", "", "", "", "", 
  "", "", 36.11, 2.0903278*^7, 70.151, 17.6, 2.409, 1.358, 1703.102, 43.7, 
  269.048, 2.42, 1.6, 23.9, 11.877, 0.4, 61.58, 0.452}, 
 {"BFA", "Africa", "Burkina Faso", "2020-09-30", 2056., 24., 18.143, 58., 0., 
  0.286, 98.358, 1.148, 0.868, 2.775, 0., 0.014, 0.98, "", "", "", "", "", 
  "", "", "", "", "", "", "", "", "", "", "", "", "", "", "", "", "", "", "", 
  "", "", 36.11, 2.0903278*^7, 70.151, 17.6, 2.409, 1.358, 1703.102, 43.7, 
  269.048, 2.42, 1.6, 23.9, 11.877, 0.4, 61.58, 0.452}, 
 {"BFA", "Africa", "Burkina Faso", "2020-10-01", 2088., 32., 19.714, 58., 0., 
  0.286, 99.889, 1.531, 0.943, 2.775, 0., 0.014, 0.98, "", "", "", "", "", 
  "", "", "", "", "", "", "", "", "", "", "", "", "", "", "", "", "", "", "", 
  "", "", 36.11, 2.0903278*^7, 70.151, 17.6, 2.409, 1.358, 1703.102, 43.7, 
  269.048, 2.42, 1.6, 23.9, 11.877, 0.4, 61.58, 0.452}, 
 {"BFA", "Africa", "Burkina Faso", "2020-10-02", 2123., 35., 23., 59., 1., 
  0.429, 101.563, 1.674, 1.1, 2.823, 0.048, 0.021, 0.98, "", "", "", "", "", 
  "", "", "", "", "", "", "", "", "", "", "", "", "", "", "", "", "", "", "", 
  "", "", 36.11, 2.0903278*^7, 70.151, 17.6, 2.409, 1.358, 1703.102, 43.7, 
  269.048, 2.42, 1.6, 23.9, 11.877, 0.4, 61.58, 0.452}, 
 {"BFA", "Africa", "Burkina Faso", "2020-10-03", 2154., 31., 25.857, 59., 0., 
  0.429, 103.046, 1.483, 1.237, 2.823, 0., 0.021, 0.97, "", "", "", "", "", 
  "", "", "", "", "", "", "", "", "", "", "", "", "", "", "", "", "", "", "", 
  "", "", 36.11, 2.0903278*^7, 70.151, 17.6, 2.409, 1.358, 1703.102, 43.7, 
  269.048, 2.42, 1.6, 23.9, 11.877, 0.4, 61.58, 0.452}, 
 {"BFA", "Africa", "Burkina Faso", "2020-10-04", 2167., 13., 22.714, 59., 0., 
  0.429, 103.668, 0.622, 1.087, 2.823, 0., 0.021, 0.97, "", "", "", "", "", 
  "", "", "", "", "", "", "", "", "", "", "", "", "", "", "", "", "", "", "", 
  "", "", 36.11, 2.0903278*^7, 70.151, 17.6, 2.409, 1.358, 1703.102, 43.7, 
  269.048, 2.42, 1.6, 23.9, 11.877, 0.4, 61.58, 0.452}, 
 {"BFA", "Africa", "Burkina Faso", "2020-10-05", 2184., 17., 22.286, 59., 0., 
  0.286, 104.481, 0.813, 1.066, 2.823, 0., 0.014, 0.96, "", "", "", "", "", 
  "", "", "", "", "", "", "", "", "", "", "", "", "", "", "", "", "", "", "", 
  "", "", 36.11, 2.0903278*^7, 70.151, 17.6, 2.409, 1.358, 1703.102, 43.7, 
  269.048, 2.42, 1.6, 23.9, 11.877, 0.4, 61.58, 0.452}, 
 {"BFA", "Africa", "Burkina Faso", "2020-10-06", 2197., 13., 23.571, 59., 0., 
  0.143, 105.103, 0.622, 1.128, 2.823, 0., 0.007, 0.96, "", "", "", "", "", 
  "", "", "", "", "", "", "", "", "", "", "", "", "", "", "", "", "", "", "", 
  "", "", 36.11, 2.0903278*^7, 70.151, 17.6, 2.409, 1.358, 1703.102, 43.7, 
  269.048, 2.42, 1.6, 23.9, 11.877, 0.4, 61.58, 0.452}, 
 {"BFA", "Africa", "Burkina Faso", "2020-10-07", 2222., 25., 23.714, 59., 0., 
  0.143, 106.299, 1.196, 1.134, 2.823, 0., 0.007, 0.96, "", "", "", "", "", 
  "", "", "", "", "", "", "", "", "", "", "", "", "", "", "", "", "", "", "", 
  "", "", 36.11, 2.0903278*^7, 70.151, 17.6, 2.409, 1.358, 1703.102, 43.7, 
  269.048, 2.42, 1.6, 23.9, 11.877, 0.4, 61.58, 0.452}, 
 {"BFA", "Africa", "Burkina Faso", "2020-10-08", 2241., 19., 21.857, 60., 1., 
  0.286, 107.208, 0.909, 1.046, 2.87, 0.048, 0.014, 0.96, "", "", "", "", "", 
  "", "", "", "", "", "", "", "", "", "", "", "", "", "", "", "", "", "", "", 
  "", "", 36.11, 2.0903278*^7, 70.151, 17.6, 2.409, 1.358, 1703.102, 43.7, 
  269.048, 2.42, 1.6, 23.9, 11.877, 0.4, 61.58, 0.452}, 
 {"BFA", "Africa", "Burkina Faso", "2020-10-09", 2254., 13., 18.714, 60., 0., 
  0.143, 107.83, 0.622, 0.895, 2.87, 0., 0.007, 0.95, "", "", "", "", "", "", 
  "", "", "", "", "", "", "", "", "", "", "", "", "", "", "", "", "", "", "", 
  "", 36.11, 2.0903278*^7, 70.151, 17.6, 2.409, 1.358, 1703.102, 43.7, 
  269.048, 2.42, 1.6, 23.9, 11.877, 0.4, 61.58, 0.452}, 
 {"BFA", "Africa", "Burkina Faso", "2020-10-10", 2271., 17., 16.714, 61., 1., 
  0.286, 108.643, 0.813, 0.8, 2.918, 0.048, 0.014, 0.95, "", "", "", "", "", 
  "", "", "", "", "", "", "", "", "", "", "", "", "", "", "", "", "", "", "", 
  "", "", 36.11, 2.0903278*^7, 70.151, 17.6, 2.409, 1.358, 1703.102, 43.7, 
  269.048, 2.42, 1.6, 23.9, 11.877, 0.4, 61.58, 0.452}, 
 {"BFA", "Africa", "Burkina Faso", "2020-10-11", 2271., 0., 14.857, 61., 0., 
  0.286, 108.643, 0., 0.711, 2.918, 0., 0.014, 0.95, "", "", "", "", "", "", 
  "", "", "", "", "", "", "", "", "", "", "", "", "", "", "", "", "", "", "", 
  "", 36.11, 2.0903278*^7, 70.151, 17.6, 2.409, 1.358, 1703.102, 43.7, 
  269.048, 2.42, 1.6, 23.9, 11.877, 0.4, 61.58, 0.452}, 
 {"BFA", "Africa", "Burkina Faso", "2020-10-12", 2294., 23., 15.714, 63., 2., 
  0.571, 109.744, 1.1, 0.752, 3.014, 0.096, 0.027, 0.95, "", "", "", "", "", 
  "", "", "", "", "", "", "", "", "", "", "", "", "", "", "", "", "", "", "", 
  "", "", 36.11, 2.0903278*^7, 70.151, 17.6, 2.409, 1.358, 1703.102, 43.7, 
  269.048, 2.42, 1.6, 23.9, 11.877, 0.4, 61.58, 0.452}, 
 {"BFA", "Africa", "Burkina Faso", "2020-10-13", 2305., 11., 15.429, 63., 0., 
  0.571, 110.27, 0.526, 0.738, 3.014, 0., 0.027, 0.96, "", "", "", "", "", 
  "", "", "", "", "", "", "", "", "", "", "", "", "", "", "", "", "", "", "", 
  "", "", 36.11, 2.0903278*^7, 70.151, 17.6, 2.409, 1.358, 1703.102, 43.7, 
  269.048, 2.42, 1.6, 23.9, 11.877, 0.4, 61.58, 0.452}, 
 {"BFA", "Africa", "Burkina Faso", "2020-10-14", 2305., 0., 11.857, 63., 0., 
  0.571, 110.27, 0., 0.567, 3.014, 0., 0.027, 0.96, "", "", "", "", "", "", 
  "", "", "", "", "", "", "", "", "", "", "", "", "", "", "", "", "", "", "", 
  "", 36.11, 2.0903278*^7, 70.151, 17.6, 2.409, 1.358, 1703.102, 43.7, 
  269.048, 2.42, 1.6, 23.9, 11.877, 0.4, 61.58, 0.452}, 
 {"BFA", "Africa", "Burkina Faso", "2020-10-15", 2335., 30., 13.429, 65., 2., 
  0.714, 111.705, 1.435, 0.642, 3.11, 0.096, 0.034, 0.96, "", "", "", "", "", 
  "", "", "", "", "", "", "", "", "", "", "", "", "", "", "", "", "", "", "", 
  "", "", 33.33, 2.0903278*^7, 70.151, 17.6, 2.409, 1.358, 1703.102, 43.7, 
  269.048, 2.42, 1.6, 23.9, 11.877, 0.4, 61.58, 0.452}, 
 {"BFA", "Africa", "Burkina Faso", "2020-10-16", 2343., 8., 12.714, 65., 0., 
  0.714, 112.088, 0.383, 0.608, 3.11, 0., 0.034, 0.96, "", "", "", "", "", 
  "", "", "", "", "", "", "", "", "", "", "", "", "", "", "", "", "", "", "", 
  "", "", 22.22, 2.0903278*^7, 70.151, 17.6, 2.409, 1.358, 1703.102, 43.7, 
  269.048, 2.42, 1.6, 23.9, 11.877, 0.4, 61.58, 0.452}, 
 {"BFA", "Africa", "Burkina Faso", "2020-10-17", 2343., 0., 10.286, 65., 0., 
  0.571, 112.088, 0., 0.492, 3.11, 0., 0.027, 0.96, "", "", "", "", "", "", 
  "", "", "", "", "", "", "", "", "", "", "", "", "", "", "", "", "", "", "", 
  "", 22.22, 2.0903278*^7, 70.151, 17.6, 2.409, 1.358, 1703.102, 43.7, 
  269.048, 2.42, 1.6, 23.9, 11.877, 0.4, 61.58, 0.452}, 
 {"BFA", "Africa", "Burkina Faso", "2020-10-18", 2381., 38., 15.714, 65., 0., 
  0.571, 113.906, 1.818, 0.752, 3.11, 0., 0.027, 0.97, "", "", "", "", "", 
  "", "", "", "", "", "", "", "", "", "", "", "", "", "", "", "", "", "", "", 
  "", "", 22.22, 2.0903278*^7, 70.151, 17.6, 2.409, 1.358, 1703.102, 43.7, 
  269.048, 2.42, 1.6, 23.9, 11.877, 0.4, 61.58, 0.452}, 
 {"BFA", "Africa", "Burkina Faso", "2020-10-19", 2387., 6., 13.286, 65., 0., 
  0.286, 114.193, 0.287, 0.636, 3.11, 0., 0.014, 0.97, "", "", "", "", "", 
  "", "", "", "", "", "", "", "", "", "", "", "", "", "", "", "", "", "", "", 
  "", "", 22.22, 2.0903278*^7, 70.151, 17.6, 2.409, 1.358, 1703.102, 43.7, 
  269.048, 2.42, 1.6, 23.9, 11.877, 0.4, 61.58, 0.452}, 
 {"BFA", "Africa", "Burkina Faso", "2020-10-20", 2406., 19., 14.429, 65., 0., 
  0.286, 115.102, 0.909, 0.69, 3.11, 0., 0.014, 0.97, "", "", "", "", "", "", 
  "", "", "", "", "", "", "", "", "", "", "", "", "", "", "", "", "", "", "", 
  "", 25.93, 2.0903278*^7, 70.151, 17.6, 2.409, 1.358, 1703.102, 43.7, 
  269.048, 2.42, 1.6, 23.9, 11.877, 0.4, 61.58, 0.452}, 
 {"BFA", "Africa", "Burkina Faso", "2020-10-21", 2406., 0., 14.429, 65., 0., 
  0.286, 115.102, 0., 0.69, 3.11, 0., 0.014, 0.97, "", "", "", "", "", "", 
  "", "", "", "", "", "", "", "", "", "", "", "", "", "", "", "", "", "", "", 
  "", 25.93, 2.0903278*^7, 70.151, 17.6, 2.409, 1.358, 1703.102, 43.7, 
  269.048, 2.42, 1.6, 23.9, 11.877, 0.4, 61.58, 0.452}, 
 {"BFA", "Africa", "Burkina Faso", "2020-10-22", 2414., 8., 11.286, 65., 0., 
  0., 115.484, 0.383, 0.54, 3.11, 0., 0., 0.97, "", "", "", "", "", "", "", 
  "", "", "", "", "", "", "", "", "", "", "", "", "", "", "", "", "", "", "", 
  22.22, 2.0903278*^7, 70.151, 17.6, 2.409, 1.358, 1703.102, 43.7, 269.048, 
  2.42, 1.6, 23.9, 11.877, 0.4, 61.58, 0.452}, 
 {"BFA", "Africa", "Burkina Faso", "2020-10-23", 2433., 19., 12.857, 65., 0., 
  0., 116.393, 0.909, 0.615, 3.11, 0., 0., 0.98, "", "", "", "", "", "", "", 
  "", "", "", "", "", "", "", "", "", "", "", "", "", "", "", "", "", "", "", 
  22.22, 2.0903278*^7, 70.151, 17.6, 2.409, 1.358, 1703.102, 43.7, 269.048, 
  2.42, 1.6, 23.9, 11.877, 0.4, 61.58, 0.452}, 
 {"BFA", "Africa", "Burkina Faso", "2020-10-24", 2444., 11., 14.429, 65., 0., 
  0., 116.919, 0.526, 0.69, 3.11, 0., 0., 0.98, "", "", "", "", "", "", "", 
  "", "", "", "", "", "", "", "", "", "", "", "", "", "", "", "", "", "", "", 
  22.22, 2.0903278*^7, 70.151, 17.6, 2.409, 1.358, 1703.102, 43.7, 269.048, 
  2.42, 1.6, 23.9, 11.877, 0.4, 61.58, 0.452}, 
 {"BFA", "Africa", "Burkina Faso", "2020-10-25", 2451., 7., 10., 65., 0., 0., 
  117.254, 0.335, 0.478, 3.11, 0., 0., 0.98, "", "", "", "", "", "", "", "", 
  "", "", "", "", "", "", "", "", "", "", "", "", "", "", "", "", "", "", 
  22.22, 2.0903278*^7, 70.151, 17.6, 2.409, 1.358, 1703.102, 43.7, 269.048, 
  2.42, 1.6, 23.9, 11.877, 0.4, 61.58, 0.452}, 
 {"BFA", "Africa", "Burkina Faso", "2020-10-26", 2459., 8., 10.286, 67., 2., 
  0.286, 117.637, 0.383, 0.492, 3.205, 0.096, 0.014, 0.99, "", "", "", "", 
  "", "", "", "", "", "", "", "", "", "", "", "", "", "", "", "", "", "", "", 
  "", "", "", 22.22, 2.0903278*^7, 70.151, 17.6, 2.409, 1.358, 1703.102, 
  43.7, 269.048, 2.42, 1.6, 23.9, 11.877, 0.4, 61.58, 0.452}, 
 {"BFA", "Africa", "Burkina Faso", "2020-10-27", 2466., 7., 8.571, 67., 0., 
  0.286, 117.972, 0.335, 0.41, 3.205, 0., 0.014, 1., "", "", "", "", "", "", 
  "", "", "", "", "", "", "", "", "", "", "", "", "", "", "", "", "", "", "", 
  "", 22.22, 2.0903278*^7, 70.151, 17.6, 2.409, 1.358, 1703.102, 43.7, 
  269.048, 2.42, 1.6, 23.9, 11.877, 0.4, 61.58, 0.452}, 
 {"BFA", "Africa", "Burkina Faso", "2020-10-28", 2466., 0., 8.571, 67., 0., 
  0.286, 117.972, 0., 0.41, 3.205, 0., 0.014, 1., "", "", "", "", "", "", "", 
  "", "", "", "", "", "", "", "", "", "", "", "", "", "", "", "", "", "", "", 
  22.22, 2.0903278*^7, 70.151, 17.6, 2.409, 1.358, 1703.102, 43.7, 269.048, 
  2.42, 1.6, 23.9, 11.877, 0.4, 61.58, 0.452}, 
 {"BFA", "Africa", "Burkina Faso", "2020-10-29", 2471., 5., 8.143, 67., 0., 
  0.286, 118.211, 0.239, 0.39, 3.205, 0., 0.014, 1.01, "", "", "", "", "", 
  "", "", "", "", "", "", "", "", "", "", "", "", "", "", "", "", "", "", "", 
  "", "", 22.22, 2.0903278*^7, 70.151, 17.6, 2.409, 1.358, 1703.102, 43.7, 
  269.048, 2.42, 1.6, 23.9, 11.877, 0.4, 61.58, 0.452}, 
 {"BFA", "Africa", "Burkina Faso", "2020-10-30", 2477., 6., 6.286, 67., 0., 
  0.286, 118.498, 0.287, 0.301, 3.205, 0., 0.014, 1.03, "", "", "", "", "", 
  "", "", "", "", "", "", "", "", "", "", "", "", "", "", "", "", "", "", "", 
  "", "", 22.22, 2.0903278*^7, 70.151, 17.6, 2.409, 1.358, 1703.102, 43.7, 
  269.048, 2.42, 1.6, 23.9, 11.877, 0.4, 61.58, 0.452}, 
 {"BFA", "Africa", "Burkina Faso", "2020-10-31", 2500., 23., 8., 67., 0., 
  0.286, 119.598, 1.1, 0.383, 3.205, 0., 0.014, 1.04, "", "", "", "", "", "", 
  "", "", "", "", "", "", "", "", "", "", "", "", "", "", "", "", "", "", "", 
  "", 22.22, 2.0903278*^7, 70.151, 17.6, 2.409, 1.358, 1703.102, 43.7, 
  269.048, 2.42, 1.6, 23.9, 11.877, 0.4, 61.58, 0.452}, 
 {"BFA", "Africa", "Burkina Faso", "2020-11-01", 2500., 0., 7., 67., 0., 
  0.286, 119.598, 0., 0.335, 3.205, 0., 0.014, 1.05, "", "", "", "", "", "", 
  "", "", "", "", "", "", "", "", "", "", "", "", "", "", "", "", "", "", "", 
  "", 22.22, 2.0903278*^7, 70.151, 17.6, 2.409, 1.358, 1703.102, 43.7, 
  269.048, 2.42, 1.6, 23.9, 11.877, 0.4, 61.58, 0.452}, 
 {"BFA", "Africa", "Burkina Faso", "2020-11-02", 2517., 17., 8.286, 67., 0., 
  0., 120.412, 0.813, 0.396, 3.205, 0., 0., 1.06, "", "", "", "", "", "", "", 
  "", "", "", "", "", "", "", "", "", "", "", "", "", "", "", "", "", "", "", 
  22.22, 2.0903278*^7, 70.151, 17.6, 2.409, 1.358, 1703.102, 43.7, 269.048, 
  2.42, 1.6, 23.9, 11.877, 0.4, 61.58, 0.452}, 
 {"BFA", "Africa", "Burkina Faso", "2020-11-03", 2530., 13., 9.143, 67., 0., 
  0., 121.034, 0.622, 0.437, 3.205, 0., 0., 1.07, "", "", "", "", "", "", "", 
  "", "", "", "", "", "", "", "", "", "", "", "", "", "", "", "", "", "", "", 
  22.22, 2.0903278*^7, 70.151, 17.6, 2.409, 1.358, 1703.102, 43.7, 269.048, 
  2.42, 1.6, 23.9, 11.877, 0.4, 61.58, 0.452}, 
 {"BFA", "Africa", "Burkina Faso", "2020-11-04", 2539., 9., 10.429, 67., 0., 
  0., 121.464, 0.431, 0.499, 3.205, 0., 0., 1.08, "", "", "", "", "", "", "", 
  "", "", "", "", "", "", "", "", "", "", "", "", "", "", "", "", "", "", "", 
  22.22, 2.0903278*^7, 70.151, 17.6, 2.409, 1.358, 1703.102, 43.7, 269.048, 
  2.42, 1.6, 23.9, 11.877, 0.4, 61.58, 0.452}, 
 {"BFA", "Africa", "Burkina Faso", "2020-11-05", 2550., 11., 11.286, 67., 0., 
  0., 121.99, 0.526, 0.54, 3.205, 0., 0., 1.08, "", "", "", "", "", "", "", 
  "", "", "", "", "", "", "", "", "", "", "", "", "", "", "", "", "", "", "", 
  22.22, 2.0903278*^7, 70.151, 17.6, 2.409, 1.358, 1703.102, 43.7, 269.048, 
  2.42, 1.6, 23.9, 11.877, 0.4, 61.58, 0.452}, 
 {"BFA", "Africa", "Burkina Faso", "2020-11-06", 2562., 12., 12.143, 67., 0., 
  0., 122.565, 0.574, 0.581, 3.205, 0., 0., 1.09, "", "", "", "", "", "", "", 
  "", "", "", "", "", "", "", "", "", "", "", "", "", "", "", "", "", "", "", 
  22.22, 2.0903278*^7, 70.151, 17.6, 2.409, 1.358, 1703.102, 43.7, 269.048, 
  2.42, 1.6, 23.9, 11.877, 0.4, 61.58, 0.452}, 
 {"BFA", "Africa", "Burkina Faso", "2020-11-07", 2565., 3., 9.286, 67., 0., 
  0., 122.708, 0.144, 0.444, 3.205, 0., 0., 1.1, "", "", "", "", "", "", "", 
  "", "", "", "", "", "", "", "", "", "", "", "", "", "", "", "", "", "", "", 
  22.22, 2.0903278*^7, 70.151, 17.6, 2.409, 1.358, 1703.102, 43.7, 269.048, 
  2.42, 1.6, 23.9, 11.877, 0.4, 61.58, 0.452}, 
 {"BFA", "Africa", "Burkina Faso", "2020-11-08", 2569., 4., 9.857, 67., 0., 
  0., 122.899, 0.191, 0.472, 3.205, 0., 0., 1.11, "", "", "", "", "", "", "", 
  "", "", "", "", "", "", "", "", "", "", "", "", "", "", "", "", "", "", "", 
  22.22, 2.0903278*^7, 70.151, 17.6, 2.409, 1.358, 1703.102, 43.7, 269.048, 
  2.42, 1.6, 23.9, 11.877, 0.4, 61.58, 0.452}, 
 {"BFA", "Africa", "Burkina Faso", "2020-11-09", 2581., 12., 9.143, 67., 0., 
  0., 123.473, 0.574, 0.437, 3.205, 0., 0., 1.12, "", "", "", "", "", "", "", 
  "", "", "", "", "", "", "", "", "", "", "", "", "", "", "", "", "", "", "", 
  22.22, 2.0903278*^7, 70.151, 17.6, 2.409, 1.358, 1703.102, 43.7, 269.048, 
  2.42, 1.6, 23.9, 11.877, 0.4, 61.58, 0.452}, 
 {"BFA", "Africa", "Burkina Faso", "2020-11-10", 2582., 1., 7.429, 67., 0., 
  0., 123.521, 0.048, 0.355, 3.205, 0., 0., 1.14, "", "", "", "", "", "", "", 
  "", "", "", "", "", "", "", "", "", "", "", "", "", "", "", "", "", "", "", 
  22.22, 2.0903278*^7, 70.151, 17.6, 2.409, 1.358, 1703.102, 43.7, 269.048, 
  2.42, 1.6, 23.9, 11.877, 0.4, 61.58, 0.452}, 
 {"BFA", "Africa", "Burkina Faso", "2020-11-11", 2586., 4., 6.714, 67., 0., 
  0., 123.713, 0.191, 0.321, 3.205, 0., 0., 1.15, "", "", "", "", "", "", "", 
  "", "", "", "", "", "", "", "", "", "", "", "", "", "", "", "", "", "", "", 
  22.22, 2.0903278*^7, 70.151, 17.6, 2.409, 1.358, 1703.102, 43.7, 269.048, 
  2.42, 1.6, 23.9, 11.877, 0.4, 61.58, 0.452}, 
 {"BFA", "Africa", "Burkina Faso", "2020-11-12", 2586., 0., 5.143, 67., 0., 
  0., 123.713, 0., 0.246, 3.205, 0., 0., 1.17, "", "", "", "", "", "", "", 
  "", "", "", "", "", "", "", "", "", "", "", "", "", "", "", "", "", "", "", 
  22.22, 2.0903278*^7, 70.151, 17.6, 2.409, 1.358, 1703.102, 43.7, 269.048, 
  2.42, 1.6, 23.9, 11.877, 0.4, 61.58, 0.452}, 
 {"BFA", "Africa", "Burkina Faso", "2020-11-13", 2609., 23., 6.714, 68., 1., 
  0.143, 124.813, 1.1, 0.321, 3.253, 0.048, 0.007, 1.19, "", "", "", "", "", 
  "", "", "", "", "", "", "", "", "", "", "", "", "", "", "", "", "", "", "", 
  "", "", 22.22, 2.0903278*^7, 70.151, 17.6, 2.409, 1.358, 1703.102, 43.7, 
  269.048, 2.42, 1.6, 23.9, 11.877, 0.4, 61.58, 0.452}, 
 {"BFA", "Africa", "Burkina Faso", "2020-11-14", 2635., 26., 10., 68., 0., 
  0.143, 126.057, 1.244, 0.478, 3.253, 0., 0.007, 1.21, "", "", "", "", "", 
  "", "", "", "", "", "", "", "", "", "", "", "", "", "", "", "", "", "", "", 
  "", "", 22.22, 2.0903278*^7, 70.151, 17.6, 2.409, 1.358, 1703.102, 43.7, 
  269.048, 2.42, 1.6, 23.9, 11.877, 0.4, 61.58, 0.452}, 
 {"BFA", "Africa", "Burkina Faso", "2020-11-15", 2641., 6., 10.286, 68., 0., 
  0.143, 126.344, 0.287, 0.492, 3.253, 0., 0.007, 1.22, "", "", "", "", "", 
  "", "", "", "", "", "", "", "", "", "", "", "", "", "", "", "", "", "", "", 
  "", "", 22.22, 2.0903278*^7, 70.151, 17.6, 2.409, 1.358, 1703.102, 43.7, 
  269.048, 2.42, 1.6, 23.9, 11.877, 0.4, 61.58, 0.452}, 
 {"BFA", "Africa", "Burkina Faso", "2020-11-16", 2652., 11., 10.143, 68., 0., 
  0.143, 126.87, 0.526, 0.485, 3.253, 0., 0.007, 1.23, "", "", "", "", "", 
  "", "", "", "", "", "", "", "", "", "", "", "", "", "", "", "", "", "", "", 
  "", "", 22.22, 2.0903278*^7, 70.151, 17.6, 2.409, 1.358, 1703.102, 43.7, 
  269.048, 2.42, 1.6, 23.9, 11.877, 0.4, 61.58, 0.452}, 
 {"BFA", "Africa", "Burkina Faso", "2020-11-17", 2652., 0., 10., 68., 0., 
  0.143, 126.87, 0., 0.478, 3.253, 0., 0.007, 1.24, "", "", "", "", "", "", 
  "", "", "", "", "", "", "", "", "", "", "", "", "", "", "", "", "", "", "", 
  "", 22.22, 2.0903278*^7, 70.151, 17.6, 2.409, 1.358, 1703.102, 43.7, 
  269.048, 2.42, 1.6, 23.9, 11.877, 0.4, 61.58, 0.452}, 
 {"BFA", "Africa", "Burkina Faso", "2020-11-18", 2670., 18., 12., 68., 0., 
  0.143, 127.731, 0.861, 0.574, 3.253, 0., 0.007, 1.26, "", "", "", "", "", 
  "", "", "", "", "", "", "", "", "", "", "", "", "", "", "", "", "", "", "", 
  "", "", 22.22, 2.0903278*^7, 70.151, 17.6, 2.409, 1.358, 1703.102, 43.7, 
  269.048, 2.42, 1.6, 23.9, 11.877, 0.4, 61.58, 0.452}, 
 {"BFA", "Africa", "Burkina Faso", "2020-11-19", 2686., 16., 14.286, 68., 0., 
  0.143, 128.497, 0.765, 0.683, 3.253, 0., 0.007, 1.27, "", "", "", "", "", 
  "", "", "", "", "", "", "", "", "", "", "", "", "", "", "", "", "", "", "", 
  "", "", 22.22, 2.0903278*^7, 70.151, 17.6, 2.409, 1.358, 1703.102, 43.7, 
  269.048, 2.42, 1.6, 23.9, 11.877, 0.4, 61.58, 0.452}, 
 {"BFA", "Africa", "Burkina Faso", "2020-11-20", 2686., 0., 11., 68., 0., 0., 
  128.497, 0., 0.526, 3.253, 0., 0., 1.28, "", "", "", "", "", "", "", "", 
  "", "", "", "", "", "", "", "", "", "", "", "", "", "", "", "", "", "", 
  22.22, 2.0903278*^7, 70.151, 17.6, 2.409, 1.358, 1703.102, 43.7, 269.048, 
  2.42, 1.6, 23.9, 11.877, 0.4, 61.58, 0.452}, 
 {"BFA", "Africa", "Burkina Faso", "2020-11-21", 2703., 17., 9.714, 68., 0., 
  0., 129.31, 0.813, 0.465, 3.253, 0., 0., 1.3, "", "", "", "", "", "", "", 
  "", "", "", "", "", "", "", "", "", "", "", "", "", "", "", "", "", "", "", 
  22.22, 2.0903278*^7, 70.151, 17.6, 2.409, 1.358, 1703.102, 43.7, 269.048, 
  2.42, 1.6, 23.9, 11.877, 0.4, 61.58, 0.452}, 
 {"BFA", "Africa", "Burkina Faso", "2020-11-22", 2735., 32., 13.429, 68., 0., 
  0., 130.841, 1.531, 0.642, 3.253, 0., 0., 1.31, "", "", "", "", "", "", "", 
  "", "", "", "", "", "", "", "", "", "", "", "", "", "", "", "", "", "", "", 
  22.22, 2.0903278*^7, 70.151, 17.6, 2.409, 1.358, 1703.102, 43.7, 269.048, 
  2.42, 1.6, 23.9, 11.877, 0.4, 61.58, 0.452}, 
 {"BFA", "Africa", "Burkina Faso", "2020-11-23", 2754., 19., 14.571, 68., 0., 
  0., 131.75, 0.909, 0.697, 3.253, 0., 0., 1.32, "", "", "", "", "", "", "", 
  "", "", "", "", "", "", "", "", "", "", "", "", "", "", "", "", "", "", "", 
  22.22, 2.0903278*^7, 70.151, 17.6, 2.409, 1.358, 1703.102, 43.7, 269.048, 
  2.42, 1.6, 23.9, 11.877, 0.4, 61.58, 0.452}, 
 {"BFA", "Africa", "Burkina Faso", "2020-11-24", 2757., 3., 15., 68., 0., 0., 
  131.893, 0.144, 0.718, 3.253, 0., 0., 1.33, "", "", "", "", "", "", "", "", 
  "", "", "", "", "", "", "", "", "", "", "", "", "", "", "", "", "", "", 
  22.22, 2.0903278*^7, 70.151, 17.6, 2.409, 1.358, 1703.102, 43.7, 269.048, 
  2.42, 1.6, 23.9, 11.877, 0.4, 61.58, 0.452}, 
 {"BFA", "Africa", "Burkina Faso", "2020-11-25", 2777., 20., 15.286, 68., 0., 
  0., 132.85, 0.957, 0.731, 3.253, 0., 0., 1.35, "", "", "", "", "", "", "", 
  "", "", "", "", "", "", "", "", "", "", "", "", "", "", "", "", "", "", "", 
  22.22, 2.0903278*^7, 70.151, 17.6, 2.409, 1.358, 1703.102, 43.7, 269.048, 
  2.42, 1.6, 23.9, 11.877, 0.4, 61.58, 0.452}, 
 {"BFA", "Africa", "Burkina Faso", "2020-11-26", 2777., 0., 13., 68., 0., 0., 
  132.85, 0., 0.622, 3.253, 0., 0., 1.36, "", "", "", "", "", "", "", "", "", 
  "", "", "", "", "", "", "", "", "", "", "", "", "", "", "", "", "", 22.22, 
  2.0903278*^7, 70.151, 17.6, 2.409, 1.358, 1703.102, 43.7, 269.048, 2.42, 
  1.6, 23.9, 11.877, 0.4, 61.58, 0.452}, {"BFA", "Africa", "Burkina Faso", 
  "2020-11-27", 2816., 39., 18.571, 68., 0., 0., 134.716, 1.866, 0.888, 
  3.253, 0., 0., 1.38, "", "", "", "", "", "", "", "", "", "", "", "", "", 
  "", "", "", "", "", "", "", "", "", "", "", "", "", 22.22, 2.0903278*^7, 
  70.151, 17.6, 2.409, 1.358, 1703.102, 43.7, 269.048, 2.42, 1.6, 23.9, 
  11.877, 0.4, 61.58, 0.452}, {"BFA", "Africa", "Burkina Faso", "2020-11-28", 
  2816., 0., 16.143, 68., 0., 0., 134.716, 0., 0.772, 3.253, 0., 0., 1.39, 
  "", "", "", "", "", "", "", "", "", "", "", "", "", "", "", "", "", "", "", 
  "", "", "", "", "", "", "", 22.22, 2.0903278*^7, 70.151, 17.6, 2.409, 
  1.358, 1703.102, 43.7, 269.048, 2.42, 1.6, 23.9, 11.877, 0.4, 61.58, 
  0.452}, {"BFA", "Africa", "Burkina Faso", "2020-11-29", 2856., 40., 17.286, 
  68., 0., 0., 136.629, 1.914, 0.827, 3.253, 0., 0., 1.4, "", "", "", "", "", 
  "", "", "", "", "", "", "", "", "", "", "", "", "", "", "", "", "", "", "", 
  "", "", 22.22, 2.0903278*^7, 70.151, 17.6, 2.409, 1.358, 1703.102, 43.7, 
  269.048, 2.42, 1.6, 23.9, 11.877, 0.4, 61.58, 0.452}, 
 {"BFA", "Africa", "Burkina Faso", "2020-11-30", 2886., 30., 18.857, 68., 0., 
  0., 138.064, 1.435, 0.902, 3.253, 0., 0., 1.42, "", "", "", "", "", "", "", 
  "", "", "", "", "", "", "", "", "", "", "", "", "", "", "", "", "", "", "", 
  22.22, 2.0903278*^7, 70.151, 17.6, 2.409, 1.358, 1703.102, 43.7, 269.048, 
  2.42, 1.6, 23.9, 11.877, 0.4, 61.58, 0.452}, 
 {"BFA", "Africa", "Burkina Faso", "2020-12-01", 2931., 45., 24.857, 68., 0., 
  0., 140.217, 2.153, 1.189, 3.253, 0., 0., 1.43, "", "", "", "", "", "", "", 
  "", "", "", "", "", "", "", "", "", "", "", "", "", "", "", "", "", "", "", 
  13.89, 2.0903278*^7, 70.151, 17.6, 2.409, 1.358, 1703.102, 43.7, 269.048, 
  2.42, 1.6, 23.9, 11.877, 0.4, 61.58, 0.452}, 
 {"BFA", "Africa", "Burkina Faso", "2020-12-02", 3010., 79., 33.286, 68., 0., 
  0., 143.997, 3.779, 1.592, 3.253, 0., 0., 1.44, "", "", "", "", "", "", "", 
  "", "", "", "", "", "", "", "", "", "", "", "", "", "", "", "", "", "", "", 
  13.89, 2.0903278*^7, 70.151, 17.6, 2.409, 1.358, 1703.102, 43.7, 269.048, 
  2.42, 1.6, 23.9, 11.877, 0.4, 61.58, 0.452}, 
 {"BFA", "Africa", "Burkina Faso", "2020-12-03", 3062., 52., 40.714, 68., 0., 
  0., 146.484, 2.488, 1.948, 3.253, 0., 0., 1.44, "", "", "", "", "", "", "", 
  "", "", "", "", "", "", "", "", "", "", "", "", "", "", "", "", "", "", "", 
  13.89, 2.0903278*^7, 70.151, 17.6, 2.409, 1.358, 1703.102, 43.7, 269.048, 
  2.42, 1.6, 23.9, 11.877, 0.4, 61.58, 0.452}, 
 {"BFA", "Africa", "Burkina Faso", "2020-12-04", 3091., 29., 39.286, 68., 0., 
  0., 147.872, 1.387, 1.879, 3.253, 0., 0., 1.43, "", "", "", "", "", "", "", 
  "", "", "", "", "", "", "", "", "", "", "", "", "", "", "", "", "", "", "", 
  13.89, 2.0903278*^7, 70.151, 17.6, 2.409, 1.358, 1703.102, 43.7, 269.048, 
  2.42, 1.6, 23.9, 11.877, 0.4, 61.58, 0.452}, 
 {"BFA", "Africa", "Burkina Faso", "2020-12-05", 3156., 65., 48.571, 68., 0., 
  0., 150.981, 3.11, 2.324, 3.253, 0., 0., 1.44, "", "", "", "", "", "", "", 
  "", "", "", "", "", "", "", "", "", "", "", "", "", "", "", "", "", "", "", 
  13.89, 2.0903278*^7, 70.151, 17.6, 2.409, 1.358, 1703.102, 43.7, 269.048, 
  2.42, 1.6, 23.9, 11.877, 0.4, 61.58, 0.452}, 
 {"BFA", "Africa", "Burkina Faso", "2020-12-06", 3212., 56., 50.857, 68., 0., 
  0., 153.66, 2.679, 2.433, 3.253, 0., 0., 1.44, "", "", "", "", "", "", "", 
  "", "", "", "", "", "", "", "", "", "", "", "", "", "", "", "", "", "", "", 
  13.89, 2.0903278*^7, 70.151, 17.6, 2.409, 1.358, 1703.102, 43.7, 269.048, 
  2.42, 1.6, 23.9, 11.877, 0.4, 61.58, 0.452}, 
 {"BFA", "Africa", "Burkina Faso", "2020-12-07", 3315., 103., 61.286, 68., 
  0., 0., 158.588, 4.927, 2.932, 3.253, 0., 0., 1.44, "", "", "", "", "", "", 
  "", "", "", "", "", "", "", "", "", "", "", "", "", "", "", "", "", "", "", 
  "", 13.89, 2.0903278*^7, 70.151, 17.6, 2.409, 1.358, 1703.102, 43.7, 
  269.048, 2.42, 1.6, 23.9, 11.877, 0.4, 61.58, 0.452}, 
 {"BFA", "Africa", "Burkina Faso", "2020-12-08", 3469., 154., 76.857, 69., 
  1., 0.143, 165.955, 7.367, 3.677, 3.301, 0.048, 0.007, 1.43, "", "", "", 
  "", "", "", "", "", "", "", "", "", "", "", "", "", "", "", "", "", "", "", 
  "", "", "", "", 13.89, 2.0903278*^7, 70.151, 17.6, 2.409, 1.358, 1703.102, 
  43.7, 269.048, 2.42, 1.6, 23.9, 11.877, 0.4, 61.58, 0.452}, 
 {"BFA", "Africa", "Burkina Faso", "2020-12-09", 3469., 0., 65.571, 69., 0., 
  0.143, 165.955, 0., 3.137, 3.301, 0., 0.007, 1.42, "", "", "", "", "", "", 
  "", "", "", "", "", "", "", "", "", "", "", "", "", "", "", "", "", "", "", 
  "", 13.89, 2.0903278*^7, 70.151, 17.6, 2.409, 1.358, 1703.102, 43.7, 
  269.048, 2.42, 1.6, 23.9, 11.877, 0.4, 61.58, 0.452}, 
 {"BFA", "Africa", "Burkina Faso", "2020-12-10", 3579., 110., 73.857, 69., 
  0., 0.143, 171.217, 5.262, 3.533, 3.301, 0., 0.007, 1.42, "", "", "", "", 
  "", "", "", "", "", "", "", "", "", "", "", "", "", "", "", "", "", "", "", 
  "", "", "", 13.89, 2.0903278*^7, 70.151, 17.6, 2.409, 1.358, 1703.102, 
  43.7, 269.048, 2.42, 1.6, 23.9, 11.877, 0.4, 61.58, 0.452}, 
 {"BFA", "Africa", "Burkina Faso", "2020-12-11", 3579., 0., 69.714, 69., 0., 
  0.143, 171.217, 0., 3.335, 3.301, 0., 0.007, 1.41, "", "", "", "", "", "", 
  "", "", "", "", "", "", "", "", "", "", "", "", "", "", "", "", "", "", "", 
  "", 13.89, 2.0903278*^7, 70.151, 17.6, 2.409, 1.358, 1703.102, 43.7, 
  269.048, 2.42, 1.6, 23.9, 11.877, 0.4, 61.58, 0.452}, 
 {"BFA", "Africa", "Burkina Faso", "2020-12-12", 3894., 315., 105.429, 71., 
  2., 0.429, 186.287, 15.069, 5.044, 3.397, 0.096, 0.021, 1.41, "", "", "", 
  "", "", "", "", "", "", "", "", "", "", "", "", "", "", "", "", "", "", "", 
  "", "", "", "", 13.89, 2.0903278*^7, 70.151, 17.6, 2.409, 1.358, 1703.102, 
  43.7, 269.048, 2.42, 1.6, 23.9, 11.877, 0.4, 61.58, 0.452}, 
 {"BFA", "Africa", "Burkina Faso", "2020-12-13", 4030., 136., 116.857, 71., 
  0., 0.429, 192.793, 6.506, 5.59, 3.397, 0., 0.021, 1.4, "", "", "", "", "", 
  "", "", "", "", "", "", "", "", "", "", "", "", "", "", "", "", "", "", "", 
  "", "", 13.89, 2.0903278*^7, 70.151, 17.6, 2.409, 1.358, 1703.102, 43.7, 
  269.048, 2.42, 1.6, 23.9, 11.877, 0.4, 61.58, 0.452}, 
 {"BFA", "Africa", "Burkina Faso", "2020-12-14", 4209., 179., 127.714, 71., 
  0., 0.429, 201.356, 8.563, 6.11, 3.397, 0., 0.021, 1.38, "", "", "", "", 
  "", "", "", "", "", "", "", "", "", "", "", "", "", "", "", "", "", "", "", 
  "", "", "", 13.89, 2.0903278*^7, 70.151, 17.6, 2.409, 1.358, 1703.102, 
  43.7, 269.048, 2.42, 1.6, 23.9, 11.877, 0.4, 61.58, 0.452}, 
 {"BFA", "Africa", "Burkina Faso", "2020-12-15", 4300., 91., 118.714, 73., 
  2., 0.571, 205.709, 4.353, 5.679, 3.492, 0.096, 0.027, 1.36, "", "", "", 
  "", "", "", "", "", "", "", "", "", "", "", "", "", "", "", "", "", "", "", 
  "", "", "", "", 13.89, 2.0903278*^7, 70.151, 17.6, 2.409, 1.358, 1703.102, 
  43.7, 269.048, 2.42, 1.6, 23.9, 11.877, 0.4, 61.58, 0.452}, 
 {"BFA", "Africa", "Burkina Faso", "2020-12-16", 4449., 149., 140., 73., 0., 
  0.571, 212.837, 7.128, 6.698, 3.492, 0., 0.027, 1.35, "", "", "", "", "", 
  "", "", "", "", "", "", "", "", "", "", "", "", "", "", "", "", "", "", "", 
  "", "", 13.89, 2.0903278*^7, 70.151, 17.6, 2.409, 1.358, 1703.102, 43.7, 
  269.048, 2.42, 1.6, 23.9, 11.877, 0.4, 61.58, 0.452}, 
 {"BFA", "Africa", "Burkina Faso", "2020-12-17", 4611., 162., 147.429, 73., 
  0., 0.571, 220.587, 7.75, 7.053, 3.492, 0., 0.027, 1.33, "", "", "", "", 
  "", "", "", "", "", "", "", "", "", "", "", "", "", "", "", "", "", "", "", 
  "", "", "", 13.89, 2.0903278*^7, 70.151, 17.6, 2.409, 1.358, 1703.102, 
  43.7, 269.048, 2.42, 1.6, 23.9, 11.877, 0.4, 61.58, 0.452}, 
 {"BFA", "Africa", "Burkina Faso", "2020-12-18", 4832., 221., 179., 74., 1., 
  0.714, 231.16, 10.573, 8.563, 3.54, 0.048, 0.034, 1.31, "", "", "", "", "", 
  "", "", "", "", "", "", "", "", "", "", "", "", "", "", "", "", "", "", "", 
  "", "", 13.89, 2.0903278*^7, 70.151, 17.6, 2.409, 1.358, 1703.102, 43.7, 
  269.048, 2.42, 1.6, 23.9, 11.877, 0.4, 61.58, 0.452}, 
 {"BFA", "Africa", "Burkina Faso", "2020-12-19", 4954., 122., 151.429, 74., 
  0., 0.429, 236.996, 5.836, 7.244, 3.54, 0., 0.021, 1.29, "", "", "", "", 
  "", "", "", "", "", "", "", "", "", "", "", "", "", "", "", "", "", "", "", 
  "", "", "", 13.89, 2.0903278*^7, 70.151, 17.6, 2.409, 1.358, 1703.102, 
  43.7, 269.048, 2.42, 1.6, 23.9, 11.877, 0.4, 61.58, 0.452}, 
 {"BFA", "Africa", "Burkina Faso", "2020-12-20", 5160., 206., 161.429, 76., 
  2., 0.714, 246.851, 9.855, 7.723, 3.636, 0.096, 0.034, 1.28, "", "", "", 
  "", "", "", "", "", "", "", "", "", "", "", "", "", "", "", "", "", "", "", 
  "", "", "", "", 13.89, 2.0903278*^7, 70.151, 17.6, 2.409, 1.358, 1703.102, 
  43.7, 269.048, 2.42, 1.6, 23.9, 11.877, 0.4, 61.58, 0.452}, 
 {"BFA", "Africa", "Burkina Faso", "2020-12-21", 5301., 141., 156., 76., 0., 
  0.714, 253.597, 6.745, 7.463, 3.636, 0., 0.034, 1.26, "", "", "", "", "", 
  "", "", "", "", "", "", "", "", "", "", "", "", "", "", "", "", "", "", "", 
  "", "", 13.89, 2.0903278*^7, 70.151, 17.6, 2.409, 1.358, 1703.102, 43.7, 
  269.048, 2.42, 1.6, 23.9, 11.877, 0.4, 61.58, 0.452}, 
 {"BFA", "Africa", "Burkina Faso", "2020-12-22", 5461., 160., 165.857, 77., 
  1., 0.571, 261.251, 7.654, 7.935, 3.684, 0.048, 0.027, 1.25, "", "", "", 
  "", "", "", "", "", "", "", "", "", "", "", "", "", "", "", "", "", "", "", 
  "", "", "", "", 13.89, 2.0903278*^7, 70.151, 17.6, 2.409, 1.358, 1703.102, 
  43.7, 269.048, 2.42, 1.6, 23.9, 11.877, 0.4, 61.58, 0.452}, 
 {"BFA", "Africa", "Burkina Faso", "2020-12-23", 5649., 188., 171.429, 77., 
  0., 0.571, 270.245, 8.994, 8.201, 3.684, 0., 0.027, 1.23, "", "", "", "", 
  "", "", "", "", "", "", "", "", "", "", "", "", "", "", "", "", "", "", "", 
  "", "", "", 13.89, 2.0903278*^7, 70.151, 17.6, 2.409, 1.358, 1703.102, 
  43.7, 269.048, 2.42, 1.6, 23.9, 11.877, 0.4, 61.58, 0.452}, 
 {"BFA", "Africa", "Burkina Faso", "2020-12-24", 5941., 292., 190., 77., 0., 
  0.571, 284.214, 13.969, 9.089, 3.684, 0., 0.027, 1.21, "", "", "", "", "", 
  "", "", "", "", "", "", "", "", "", "", "", "", "", "", "", "", "", "", "", 
  "", "", 13.89, 2.0903278*^7, 70.151, 17.6, 2.409, 1.358, 1703.102, 43.7, 
  269.048, 2.42, 1.6, 23.9, 11.877, 0.4, 61.58, 0.452}, 
 {"BFA", "Africa", "Burkina Faso", "2020-12-25", 6134., 193., 186., 77., 0., 
  0.429, 293.447, 9.233, 8.898, 3.684, 0., 0.021, 1.19, "", "", "", "", "", 
  "", "", "", "", "", "", "", "", "", "", "", "", "", "", "", "", "", "", "", 
  "", "", 13.89, 2.0903278*^7, 70.151, 17.6, 2.409, 1.358, 1703.102, 43.7, 
  269.048, 2.42, 1.6, 23.9, 11.877, 0.4, 61.58, 0.452}, 
 {"BFA", "Africa", "Burkina Faso", "2020-12-26", 6255., 121., 185.857, 77., 
  0., 0.429, 299.235, 5.789, 8.891, 3.684, 0., 0.021, 1.18, "", "", "", "", 
  "", "", "", "", "", "", "", "", "", "", "", "", "", "", "", "", "", "", "", 
  "", "", "", 13.89, 2.0903278*^7, 70.151, 17.6, 2.409, 1.358, 1703.102, 
  43.7, 269.048, 2.42, 1.6, 23.9, 11.877, 0.4, 61.58, 0.452}, 
 {"BFA", "Africa", "Burkina Faso", "2020-12-27", 6344., 89., 169.143, 78., 
  1., 0.286, 303.493, 4.258, 8.092, 3.731, 0.048, 0.014, 1.16, "", "", "", 
  "", "", "", "", "", "", "", "", "", "", "", "", "", "", "", "", "", "", "", 
  "", "", "", "", 13.89, 2.0903278*^7, 70.151, 17.6, 2.409, 1.358, 1703.102, 
  43.7, 269.048, 2.42, 1.6, 23.9, 11.877, 0.4, 61.58, 0.452}, 
 {"BFA", "Africa", "Burkina Faso", "2020-12-28", 6344., 0., 149., 78., 0., 
  0.286, 303.493, 0., 7.128, 3.731, 0., 0.014, 1.15, "", "", "", "", "", "", 
  "", "", "", "", "", "", "", "", "", "", "", "", "", "", "", "", "", "", "", 
  "", 13.89, 2.0903278*^7, 70.151, 17.6, 2.409, 1.358, 1703.102, 43.7, 
  269.048, 2.42, 1.6, 23.9, 11.877, 0.4, 61.58, 0.452}, 
 {"BFA", "Africa", "Burkina Faso", "2020-12-29", 6537., 193., 153.714, 82., 
  4., 0.714, 312.726, 9.233, 7.354, 3.923, 0.191, 0.034, 1.14, "", "", "", 
  "", "", "", "", "", "", "", "", "", "", "", "", "", "", "", "", "", "", "", 
  "", "", "", "", 13.89, 2.0903278*^7, 70.151, 17.6, 2.409, 1.358, 1703.102, 
  43.7, 269.048, 2.42, 1.6, 23.9, 11.877, 0.4, 61.58, 0.452}, 
 {"BFA", "Africa", "Burkina Faso", "2020-12-30", 6631., 94., 140.286, 84., 
  2., 1., 317.223, 4.497, 6.711, 4.019, 0.096, 0.048, 1.13, "", "", "", "", 
  "", "", "", "", "", "", "", "", "", "", "", "", "", "", "", "", "", "", "", 
  "", "", "", 13.89, 2.0903278*^7, 70.151, 17.6, 2.409, 1.358, 1703.102, 
  43.7, 269.048, 2.42, 1.6, 23.9, 11.877, 0.4, 61.58, 0.452}, 
 {"BFA", "Africa", "Burkina Faso", "2020-12-31", 6707., 76., 109.429, 85., 
  1., 1.143, 320.859, 3.636, 5.235, 4.066, 0.048, 0.055, 1.12, "", "", "", 
  "", "", "", "", "", "", "", "", "", "", "", "", "", "", "", "", "", "", "", 
  "", "", "", "", 13.89, 2.0903278*^7, 70.151, 17.6, 2.409, 1.358, 1703.102, 
  43.7, 269.048, 2.42, 1.6, 23.9, 11.877, 0.4, 61.58, 0.452}, 
 {"BFA", "Africa", "Burkina Faso", "2021-01-01", 6828., 121., 99.143, 85., 
  0., 1.143, 326.647, 5.789, 4.743, 4.066, 0., 0.055, 1.11, "", "", "", "", 
  "", "", "", "", "", "", "", "", "", "", "", "", "", "", "", "", "", "", "", 
  "", "", "", 13.89, 2.0903278*^7, 70.151, 17.6, 2.409, 1.358, 1703.102, 
  43.7, 269.048, 2.42, 1.6, 23.9, 11.877, 0.4, 61.58, 0.452}, 
 {"BFA", "Africa", "Burkina Faso", "2021-01-02", 6940., 112., 97.857, 86., 
  1., 1.286, 332.005, 5.358, 4.681, 4.114, 0.048, 0.062, 1.1, "", "", "", "", 
  "", "", "", "", "", "", "", "", "", "", "", "", "", "", "", "", "", "", "", 
  "", "", "", 13.89, 2.0903278*^7, 70.151, 17.6, 2.409, 1.358, 1703.102, 
  43.7, 269.048, 2.42, 1.6, 23.9, 11.877, 0.4, 61.58, 0.452}, 
 {"BFA", "Africa", "Burkina Faso", "2021-01-03", 7051., 111., 101., 86., 0., 
  1.143, 337.316, 5.31, 4.832, 4.114, 0., 0.055, 1.1, "", "", "", "", "", "", 
  "", "", "", "", "", "", "", "", "", "", "", "", "", "", "", "", "", "", "", 
  "", 13.89, 2.0903278*^7, 70.151, 17.6, 2.409, 1.358, 1703.102, 43.7, 
  269.048, 2.42, 1.6, 23.9, 11.877, 0.4, 61.58, 0.452}, 
 {"BFA", "Africa", "Burkina Faso", "2021-01-04", 7126., 75., 111.714, 86., 
  0., 1.143, 340.903, 3.588, 5.344, 4.114, 0., 0.055, 1.09, "", "", "", "", 
  "", "", "", "", "", "", "", "", "", "", "", "", "", "", "", "", "", "", "", 
  "", "", "", 13.89, 2.0903278*^7, 70.151, 17.6, 2.409, 1.358, 1703.102, 
  43.7, 269.048, 2.42, 1.6, 23.9, 11.877, 0.4, 61.58, 0.452}, 
 {"BFA", "Africa", "Burkina Faso", "2021-01-05", 7342., 216., 115., 86., 0., 
  0.571, 351.237, 10.333, 5.502, 4.114, 0., 0.027, 1.09, "", "", "", "", "", 
  "", "", "", "", "", "", "", "", "", "", "", "", "", "", "", "", "", "", "", 
  "", "", 13.89, 2.0903278*^7, 70.151, 17.6, 2.409, 1.358, 1703.102, 43.7, 
  269.048, 2.42, 1.6, 23.9, 11.877, 0.4, 61.58, 0.452}, 
 {"BFA", "Africa", "Burkina Faso", "2021-01-06", 7563., 221., 133.143, 89., 
  3., 0.714, 361.809, 10.573, 6.369, 4.258, 0.144, 0.034, 1.08, "", "", "", 
  "", "", "", "", "", "", "", "", "", "", "", "", "", "", "", "", "", "", "", 
  "", "", "", "", 13.89, 2.0903278*^7, 70.151, 17.6, 2.409, 1.358, 1703.102, 
  43.7, 269.048, 2.42, 1.6, 23.9, 11.877, 0.4, 61.58, 0.452}, 
 {"BFA", "Africa", "Burkina Faso", "2021-01-07", 7713., 150., 143.714, 89., 
  0., 0.571, 368.985, 7.176, 6.875, 4.258, 0., 0.027, 1.07, "", "", "", "", 
  "", "", "", "", "", "", "", "", "", "", "", "", "", "", "", "", "", "", "", 
  "", "", "", 13.89, 2.0903278*^7, 70.151, 17.6, 2.409, 1.358, 1703.102, 
  43.7, 269.048, 2.42, 1.6, 23.9, 11.877, 0.4, 61.58, 0.452}, 
 {"BFA", "Africa", "Burkina Faso", "2021-01-08", 7866., 153., 148.286, 89., 
  0., 0.571, 376.305, 7.319, 7.094, 4.258, 0., 0.027, 1.06, "", "", "", "", 
  "", "", "", "", "", "", "", "", "", "", "", "", "", "", "", "", "", "", "", 
  "", "", "", 13.89, 2.0903278*^7, 70.151, 17.6, 2.409, 1.358, 1703.102, 
  43.7, 269.048, 2.42, 1.6, 23.9, 11.877, 0.4, 61.58, 0.452}, 
 {"BFA", "Africa", "Burkina Faso", "2021-01-09", 7866., 0., 132.286, 89., 0., 
  0.429, 376.305, 0., 6.328, 4.258, 0., 0.021, 1.06, "", "", "", "", "", "", 
  "", "", "", "", "", "", "", "", "", "", "", "", "", "", "", "", "", "", "", 
  "", 13.89, 2.0903278*^7, 70.151, 17.6, 2.409, 1.358, 1703.102, 43.7, 
  269.048, 2.42, 1.6, 23.9, 11.877, 0.4, 61.58, 0.452}, 
 {"BFA", "Africa", "Burkina Faso", "2021-01-10", 8082., 216., 147.286, 89., 
  0., 0.429, 386.638, 10.333, 7.046, 4.258, 0., 0.021, 1.05, "", "", "", "", 
  "", "", "", "", "", "", "", "", "", "", "", "", "", "", "", "", "", "", "", 
  "", "", "", 13.89, 2.0903278*^7, 70.151, 17.6, 2.409, 1.358, 1703.102, 
  43.7, 269.048, 2.42, 1.6, 23.9, 11.877, 0.4, 61.58, 0.452}, 
 {"BFA", "Africa", "Burkina Faso", "2021-01-11", 8279., 197., 164.714, 89., 
  0., 0.429, 396.062, 9.424, 7.88, 4.258, 0., 0.021, 1.05, "", "", "", "", 
  "", "", "", "", "", "", "", "", "", "", "", "", "", "", "", "", "", "", "", 
  "", "", "", 13.89, 2.0903278*^7, 70.151, 17.6, 2.409, 1.358, 1703.102, 
  43.7, 269.048, 2.42, 1.6, 23.9, 11.877, 0.4, 61.58, 0.452}, 
 {"BFA", "Africa", "Burkina Faso", "2021-01-12", 8463., 184., 160.143, 92., 
  3., 0.857, 404.865, 8.802, 7.661, 4.401, 0.144, 0.041, 1.04, "", "", "", 
  "", "", "", "", "", "", "", "", "", "", "", "", "", "", "", "", "", "", "", 
  "", "", "", "", 16.67, 2.0903278*^7, 70.151, 17.6, 2.409, 1.358, 1703.102, 
  43.7, 269.048, 2.42, 1.6, 23.9, 11.877, 0.4, 61.58, 0.452}, 
 {"BFA", "Africa", "Burkina Faso", "2021-01-13", 8546., 83., 140.429, 93., 
  1., 0.571, 408.835, 3.971, 6.718, 4.449, 0.048, 0.027, 1.03, "", "", "", 
  "", "", "", "", "", "", "", "", "", "", "", "", "", "", "", "", "", "", "", 
  "", "", "", "", 16.67, 2.0903278*^7, 70.151, 17.6, 2.409, 1.358, 1703.102, 
  43.7, 269.048, 2.42, 1.6, 23.9, 11.877, 0.4, 61.58, 0.452}, 
 {"BFA", "Africa", "Burkina Faso", "2021-01-14", 8809., 263., 156.571, 97., 
  4., 1.143, 421.417, 12.582, 7.49, 4.64, 0.191, 0.055, 1.02, "", "", "", "", 
  "", "", "", "", "", "", "", "", "", "", "", "", "", "", "", "", "", "", "", 
  "", "", "", 16.67, 2.0903278*^7, 70.151, 17.6, 2.409, 1.358, 1703.102, 
  43.7, 269.048, 2.42, 1.6, 23.9, 11.877, 0.4, 61.58, 0.452}, 
 {"BFA", "Africa", "Burkina Faso", "2021-01-15", 8882., 73., 145.143, 97., 
  0., 1.143, 424.909, 3.492, 6.944, 4.64, 0., 0.055, 1.01, "", "", "", "", 
  "", "", "", "", "", "", "", "", "", "", "", "", "", "", "", "", "", "", "", 
  "", "", "", 16.67, 2.0903278*^7, 70.151, 17.6, 2.409, 1.358, 1703.102, 
  43.7, 269.048, 2.42, 1.6, 23.9, 11.877, 0.4, 61.58, 0.452}, 
 {"BFA", "Africa", "Burkina Faso", "2021-01-16", 9000., 118., 162., 101., 4., 
  1.714, 430.554, 5.645, 7.75, 4.832, 0.191, 0.082, 1., "", "", "", "", "", 
  "", "", "", "", "", "", "", "", "", "", "", "", "", "", "", "", "", "", "", 
  "", "", 16.67, 2.0903278*^7, 70.151, 17.6, 2.409, 1.358, 1703.102, 43.7, 
  269.048, 2.42, 1.6, 23.9, 11.877, 0.4, 61.58, 0.452}, 
 {"BFA", "Africa", "Burkina Faso", "2021-01-17", 9188., 188., 158., 102., 1., 
  1.857, 439.548, 8.994, 7.559, 4.88, 0.048, 0.089, 0.99, "", "", "", "", "", 
  "", "", "", "", "", "", "", "", "", "", "", "", "", "", "", "", "", "", "", 
  "", "", 16.67, 2.0903278*^7, 70.151, 17.6, 2.409, 1.358, 1703.102, 43.7, 
  269.048, 2.42, 1.6, 23.9, 11.877, 0.4, 61.58, 0.452}, 
 {"BFA", "Africa", "Burkina Faso", "2021-01-18", 9352., 164., 153.286, 105., 
  3., 2.286, 447.394, 7.846, 7.333, 5.023, 0.144, 0.109, 0.98, "", "", "", 
  "", "", "", "", "", "", "", "", "", "", "", "", "", "", "", "", "", "", "", 
  "", "", "", "", 16.67, 2.0903278*^7, 70.151, 17.6, 2.409, 1.358, 1703.102, 
  43.7, 269.048, 2.42, 1.6, 23.9, 11.877, 0.4, 61.58, 0.452}, 
 {"BFA", "Africa", "Burkina Faso", "2021-01-19", 9352., 0., 127., 105., 0., 
  1.857, 447.394, 0., 6.076, 5.023, 0., 0.089, 0.97, "", "", "", "", "", "", 
  "", "", "", "", "", "", "", "", "", "", "", "", "", "", "", "", "", "", "", 
  "", 16.67, 2.0903278*^7, 70.151, 17.6, 2.409, 1.358, 1703.102, 43.7, 
  269.048, 2.42, 1.6, 23.9, 11.877, 0.4, 61.58, 0.452}, 
 {"BFA", "Africa", "Burkina Faso", "2021-01-20", 9553., 201., 143.857, 106., 
  1., 1.857, 457.01, 9.616, 6.882, 5.071, 0.048, 0.089, 0.97, "", "", "", "", 
  "", "", "", "", "", "", "", "", "", "", "", "", "", "", "", "", "", "", "", 
  "", "", "", 16.67, 2.0903278*^7, 70.151, 17.6, 2.409, 1.358, 1703.102, 
  43.7, 269.048, 2.42, 1.6, 23.9, 11.877, 0.4, 61.58, 0.452}, 
 {"BFA", "Africa", "Burkina Faso", "2021-01-21", 9719., 166., 130., 106., 0., 
  1.286, 464.951, 7.941, 6.219, 5.071, 0., 0.062, 0.96, "", "", "", "", "", 
  "", "", "", "", "", "", "", "", "", "", "", "", "", "", "", "", "", "", "", 
  "", "", 16.67, 2.0903278*^7, 70.151, 17.6, 2.409, 1.358, 1703.102, 43.7, 
  269.048, 2.42, 1.6, 23.9, 11.877, 0.4, 61.58, 0.452}, 
 {"BFA", "Africa", "Burkina Faso", "2021-01-22", 9857., 138., 139.286, 107., 
  1., 1.429, 471.553, 6.602, 6.663, 5.119, 0.048, 0.068, 0.95, "", "", "", 
  "", "", "", "", "", "", "", "", "", "", "", "", "", "", "", "", "", "", "", 
  "", "", "", "", 16.67, 2.0903278*^7, 70.151, 17.6, 2.409, 1.358, 1703.102, 
  43.7, 269.048, 2.42, 1.6, 23.9, 11.877, 0.4, 61.58, 0.452}, 
 {"BFA", "Africa", "Burkina Faso", "2021-01-23", 9967., 110., 138.143, 109., 
  2., 1.143, 476.815, 5.262, 6.609, 5.214, 0.096, 0.055, 0.94, "", "", "", 
  "", "", "", "", "", "", "", "", "", "", "", "", "", "", "", "", "", "", "", 
  "", "", "", "", 16.67, 2.0903278*^7, 70.151, 17.6, 2.409, 1.358, 1703.102, 
  43.7, 269.048, 2.42, 1.6, 23.9, 11.877, 0.4, 61.58, 0.452}, 
 {"BFA", "Africa", "Burkina Faso", "2021-01-24", 10038., 71., 121.429, 112., 
  3., 1.429, 480.212, 3.397, 5.809, 5.358, 0.144, 0.068, 0.93, "", "", "", 
  "", "", "", "", "", "", "", "", "", "", "", "", "", "", "", "", "", "", "", 
  "", "", "", "", 16.67, 2.0903278*^7, 70.151, 17.6, 2.409, 1.358, 1703.102, 
  43.7, 269.048, 2.42, 1.6, 23.9, 11.877, 0.4, 61.58, 0.452}, 
 {"BFA", "Africa", "Burkina Faso", "2021-01-25", 10103., 65., 107.286, 117., 
  5., 1.714, 483.321, 3.11, 5.132, 5.597, 0.239, 0.082, 0.92, "", "", "", "", 
  "", "", "", "", "", "", "", "", "", "", "", "", "", "", "", "", "", "", "", 
  "", "", "", 16.67, 2.0903278*^7, 70.151, 17.6, 2.409, 1.358, 1703.102, 
  43.7, 269.048, 2.42, 1.6, 23.9, 11.877, 0.4, 61.58, 0.452}, 
 {"BFA", "Africa", "Burkina Faso", "2021-01-26", 10157., 54., 115., 118., 1., 
  1.857, 485.905, 2.583, 5.502, 5.645, 0.048, 0.089, 0.92, "", "", "", "", 
  "", "", "", "", "", "", "", "", "", "", "", "", "", "", "", "", "", "", "", 
  "", "", "", 16.67, 2.0903278*^7, 70.151, 17.6, 2.409, 1.358, 1703.102, 
  43.7, 269.048, 2.42, 1.6, 23.9, 11.877, 0.4, 61.58, 0.452}, 
 {"BFA", "Africa", "Burkina Faso", "2021-01-27", 10217., 60., 94.857, 120., 
  2., 2., 488.775, 2.87, 4.538, 5.741, 0.096, 0.096, 0.91, "", "", "", "", 
  "", "", "", "", "", "", "", "", "", "", "", "", "", "", "", "", "", "", "", 
  "", "", "", 16.67, 2.0903278*^7, 70.151, 17.6, 2.409, 1.358, 1703.102, 
  43.7, 269.048, 2.42, 1.6, 23.9, 11.877, 0.4, 61.58, 0.452}, 
 {"BFA", "Africa", "Burkina Faso", "2021-01-28", 10377., 160., 94., 120., 0., 
  2., 496.429, 7.654, 4.497, 5.741, 0., 0.096, 0.91, "", "", "", "", "", "", 
  "", "", "", "", "", "", "", "", "", "", "", "", "", "", "", "", "", "", "", 
  "", 16.67, 2.0903278*^7, 70.151, 17.6, 2.409, 1.358, 1703.102, 43.7, 
  269.048, 2.42, 1.6, 23.9, 11.877, 0.4, 61.58, 0.452}, 
 {"BFA", "Africa", "Burkina Faso", "2021-01-29", 10423., 46., 80.857, 120., 
  0., 1.857, 498.63, 2.201, 3.868, 5.741, 0., 0.089, 0.9, "", "", "", "", "", 
  "", "", "", "", "", "", "", "", "", "", "", "", "", "", "", "", "", "", "", 
  "", "", 16.67, 2.0903278*^7, 70.151, 17.6, 2.409, 1.358, 1703.102, 43.7, 
  269.048, 2.42, 1.6, 23.9, 11.877, 0.4, 61.58, 0.452}, 
 {"BFA", "Africa", "Burkina Faso", "2021-01-30", 10580., 157., 87.571, 120., 
  0., 1.571, 506.141, 7.511, 4.189, 5.741, 0., 0.075, 0.9, "", "", "", "", 
  "", "", "", "", "", "", "", "", "", "", "", "", "", "", "", "", "", "", "", 
  "", "", "", 16.67, 2.0903278*^7, 70.151, 17.6, 2.409, 1.358, 1703.102, 
  43.7, 269.048, 2.42, 1.6, 23.9, 11.877, 0.4, 61.58, 0.452}, 
 {"BFA", "Africa", "Burkina Faso", "2021-01-31", 10682., 102., 92., 120., 0., 
  1.143, 511.02, 4.88, 4.401, 5.741, 0., 0.055, 0.9, "", "", "", "", "", "", 
  "", "", "", "", "", "", "", "", "", "", "", "", "", "", "", "", "", "", "", 
  "", 16.67, 2.0903278*^7, 70.151, 17.6, 2.409, 1.358, 1703.102, 43.7, 
  269.048, 2.42, 1.6, 23.9, 11.877, 0.4, 61.58, 0.452}, 
 {"BFA", "Africa", "Burkina Faso", "2021-02-01", 10768., 86., 95., 121., 1., 
  0.571, 515.135, 4.114, 4.545, 5.789, 0.048, 0.027, 0.89, "", "", "", "", 
  "", "", "", "", "", "", "", "", "", "", "", "", "", "", "", "", "", "", "", 
  "", "", "", 16.67, 2.0903278*^7, 70.151, 17.6, 2.409, 1.358, 1703.102, 
  43.7, 269.048, 2.42, 1.6, 23.9, 11.877, 0.4, 61.58, 0.452}, 
 {"BFA", "Africa", "Burkina Faso", "2021-02-02", 10904., 136., 106.714, 126., 
  5., 1.143, 521.641, 6.506, 5.105, 6.028, 0.239, 0.055, 0.88, "", "", "", 
  "", "", "", "", "", "", "", "", "", "", "", "", "", "", "", "", "", "", "", 
  "", "", "", "", 13.89, 2.0903278*^7, 70.151, 17.6, 2.409, 1.358, 1703.102, 
  43.7, 269.048, 2.42, 1.6, 23.9, 11.877, 0.4, 61.58, 0.452}, 
 {"BFA", "Africa", "Burkina Faso", "2021-02-03", 10958., 54., 105.857, 127., 
  1., 1., 524.224, 2.583, 5.064, 6.076, 0.048, 0.048, 0.88, "", "", "", "", 
  "", "", "", "", "", "", "", "", "", "", "", "", "", "", "", "", "", "", "", 
  "", "", "", 13.89, 2.0903278*^7, 70.151, 17.6, 2.409, 1.358, 1703.102, 
  43.7, 269.048, 2.42, 1.6, 23.9, 11.877, 0.4, 61.58, 0.452}, 
 {"BFA", "Africa", "Burkina Faso", "2021-02-04", 11053., 95., 96.571, 132., 
  5., 1.714, 528.769, 4.545, 4.62, 6.315, 0.239, 0.082, 0.87, "", "", "", "", 
  "", "", "", "", "", "", "", "", "", "", "", "", "", "", "", "", "", "", "", 
  "", "", "", 13.89, 2.0903278*^7, 70.151, 17.6, 2.409, 1.358, 1703.102, 
  43.7, 269.048, 2.42, 1.6, 23.9, 11.877, 0.4, 61.58, 0.452}, 
 {"BFA", "Africa", "Burkina Faso", "2021-02-05", 11143., 90., 102.857, 132., 
  0., 1.714, 533.074, 4.306, 4.921, 6.315, 0., 0.082, 0.86, "", "", "", "", 
  "", "", "", "", "", "", "", "", "", "", "", "", "", "", "", "", "", "", "", 
  "", "", "", 13.89, 2.0903278*^7, 70.151, 17.6, 2.409, 1.358, 1703.102, 
  43.7, 269.048, 2.42, 1.6, 23.9, 11.877, 0.4, 61.58, 0.452}, 
 {"BFA", "Africa", "Burkina Faso", "2021-02-06", 11227., 84., 92.429, 134., 
  2., 2., 537.093, 4.019, 4.422, 6.41, 0.096, 0.096, 0.86, "", "", "", "", 
  "", "", "", "", "", "", "", "", "", "", "", "", "", "", "", "", "", "", "", 
  "", "", "", 13.89, 2.0903278*^7, 70.151, 17.6, 2.409, 1.358, 1703.102, 
  43.7, 269.048, 2.42, 1.6, 23.9, 11.877, 0.4, 61.58, 0.452}, 
 {"BFA", "Africa", "Burkina Faso", "2021-02-07", 11285., 58., 86.143, 134., 
  0., 2., 539.867, 2.775, 4.121, 6.41, 0., 0.096, 0.85, "", "", "", "", "", 
  "", "", "", "", "", "", "", "", "", "", "", "", "", "", "", "", "", "", "", 
  "", "", 13.89, 2.0903278*^7, 70.151, 17.6, 2.409, 1.358, 1703.102, 43.7, 
  269.048, 2.42, 1.6, 23.9, 11.877, 0.4, 61.58, 0.452}, 
 {"BFA", "Africa", "Burkina Faso", "2021-02-08", 11309., 24., 77.286, 134., 
  0., 1.857, 541.016, 1.148, 3.697, 6.41, 0., 0.089, 0.84, "", "", "", "", 
  "", "", "", "", "", "", "", "", "", "", "", "", "", "", "", "", "", "", "", 
  "", "", "", 13.89, 2.0903278*^7, 70.151, 17.6, 2.409, 1.358, 1703.102, 
  43.7, 269.048, 2.42, 1.6, 23.9, 11.877, 0.4, 61.58, 0.452}, 
 {"BFA", "Africa", "Burkina Faso", "2021-02-09", 11367., 58., 66.143, 134., 
  0., 1.143, 543.79, 2.775, 3.164, 6.41, 0., 0.055, 0.84, "", "", "", "", "", 
  "", "", "", "", "", "", "", "", "", "", "", "", "", "", "", "", "", "", "", 
  "", "", 13.89, 2.0903278*^7, 70.151, 17.6, 2.409, 1.358, 1703.102, 43.7, 
  269.048, 2.42, 1.6, 23.9, 11.877, 0.4, 61.58, 0.452}, 
 {"BFA", "Africa", "Burkina Faso", "2021-02-10", 11426., 59., 66.857, 134., 
  0., 1., 546.613, 2.823, 3.198, 6.41, 0., 0.048, 0.84, "", "", "", "", "", 
  "", "", "", "", "", "", "", "", "", "", "", "", "", "", "", "", "", "", "", 
  "", "", 13.89, 2.0903278*^7, 70.151, 17.6, 2.409, 1.358, 1703.102, 43.7, 
  269.048, 2.42, 1.6, 23.9, 11.877, 0.4, 61.58, 0.452}, 
 {"BFA", "Africa", "Burkina Faso", "2021-02-11", 11426., 0., 53.286, 134., 
  0., 0.286, 546.613, 0., 2.549, 6.41, 0., 0.014, 0.83, "", "", "", "", "", 
  "", "", "", "", "", "", "", "", "", "", "", "", "", "", "", "", "", "", "", 
  "", "", 13.89, 2.0903278*^7, 70.151, 17.6, 2.409, 1.358, 1703.102, 43.7, 
  269.048, 2.42, 1.6, 23.9, 11.877, 0.4, 61.58, 0.452}, 
 {"BFA", "Africa", "Burkina Faso", "2021-02-12", 11538., 112., 56.429, 137., 
  3., 0.714, 551.971, 5.358, 2.7, 6.554, 0.144, 0.034, 0.83, "", "", "", "", 
  "", "", "", "", "", "", "", "", "", "", "", "", "", "", "", "", "", "", "", 
  "", "", "", 13.89, 2.0903278*^7, 70.151, 17.6, 2.409, 1.358, 1703.102, 
  43.7, 269.048, 2.42, 1.6, 23.9, 11.877, 0.4, 61.58, 0.452}, 
 {"BFA", "Africa", "Burkina Faso", "2021-02-13", 11588., 50., 51.571, 138., 
  1., 0.571, 554.363, 2.392, 2.467, 6.602, 0.048, 0.027, 0.83, "", "", "", 
  "", "", "", "", "", "", "", "", "", "", "", "", "", "", "", "", "", "", "", 
  "", "", "", "", 13.89, 2.0903278*^7, 70.151, 17.6, 2.409, 1.358, 1703.102, 
  43.7, 269.048, 2.42, 1.6, 23.9, 11.877, 0.4, 61.58, 0.452}, 
 {"BFA", "Africa", "Burkina Faso", "2021-02-14", 11588., 0., 43.286, 138., 
  0., 0.571, 554.363, 0., 2.071, 6.602, 0., 0.027, 0.82, "", "", "", "", "", 
  "", "", "", "", "", "", "", "", "", "", "", "", "", "", "", "", "", "", "", 
  "", "", 13.89, 2.0903278*^7, 70.151, 17.6, 2.409, 1.358, 1703.102, 43.7, 
  269.048, 2.42, 1.6, 23.9, 11.877, 0.4, 61.58, 0.452}, 
 {"BFA", "Africa", "Burkina Faso", "2021-02-15", 11630., 42., 45.857, 138., 
  0., 0.571, 556.372, 2.009, 2.194, 6.602, 0., 0.027, 0.82, "", "", "", "", 
  "", "", "", "", "", "", "", "", "", "", "", "", "", "", "", "", "", "", "", 
  "", "", "", 13.89, 2.0903278*^7, 70.151, 17.6, 2.409, 1.358, 1703.102, 
  43.7, 269.048, 2.42, 1.6, 23.9, 11.877, 0.4, 61.58, 0.452}, 
 {"BFA", "Africa", "Burkina Faso", "2021-02-16", 11630., 0., 37.571, 138., 
  0., 0.571, 556.372, 0., 1.797, 6.602, 0., 0.027, 0.82, "", "", "", "", "", 
  "", "", "", "", "", "", "", "", "", "", "", "", "", "", "", "", "", "", "", 
  "", "", 22.22, 2.0903278*^7, 70.151, 17.6, 2.409, 1.358, 1703.102, 43.7, 
  269.048, 2.42, 1.6, 23.9, 11.877, 0.4, 61.58, 0.452}, 
 {"BFA", "Africa", "Burkina Faso", "2021-02-17", 11672., 42., 35.143, 138., 
  0., 0.571, 558.381, 2.009, 1.681, 6.602, 0., 0.027, 0.82, "", "", "", "", 
  "", "", "", "", "", "", "", "", "", "", "", "", "", "", "", "", "", "", "", 
  "", "", "", 22.22, 2.0903278*^7, 70.151, 17.6, 2.409, 1.358, 1703.102, 
  43.7, 269.048, 2.42, 1.6, 23.9, 11.877, 0.4, 61.58, 0.452}, 
 {"BFA", "Africa", "Burkina Faso", "2021-02-18", 11703., 31., 39.571, 139., 
  1., 0.714, 559.864, 1.483, 1.893, 6.65, 0.048, 0.034, 0.83, "", "", "", "", 
  "", "", "", "", "", "", "", "", "", "", "", "", "", "", "", "", "", "", "", 
  "", "", "", 22.22, 2.0903278*^7, 70.151, 17.6, 2.409, 1.358, 1703.102, 
  43.7, 269.048, 2.42, 1.6, 23.9, 11.877, 0.4, 61.58, 0.452}, 
 {"BFA", "Africa", "Burkina Faso", "2021-02-19", 11763., 60., 32.143, 139., 
  0., 0.286, 562.735, 2.87, 1.538, 6.65, 0., 0.014, 0.83, "", "", "", "", "", 
  "", "", "", "", "", "", "", "", "", "", "", "", "", "", "", "", "", "", "", 
  "", "", 22.22, 2.0903278*^7, 70.151, 17.6, 2.409, 1.358, 1703.102, 43.7, 
  269.048, 2.42, 1.6, 23.9, 11.877, 0.4, 61.58, 0.452}, 
 {"BFA", "Africa", "Burkina Faso", "2021-02-20", 11783., 20., 27.857, 139., 
  0., 0.143, 563.691, 0.957, 1.333, 6.65, 0., 0.007, 0.83, "", "", "", "", 
  "", "", "", "", "", "", "", "", "", "", "", "", "", "", "", "", "", "", "", 
  "", "", "", 22.22, 2.0903278*^7, 70.151, 17.6, 2.409, 1.358, 1703.102, 
  43.7, 269.048, 2.42, 1.6, 23.9, 11.877, 0.4, 61.58, 0.452}, 
 {"BFA", "Africa", "Burkina Faso", "2021-02-21", 11797., 14., 29.857, 139., 
  0., 0.143, 564.361, 0.67, 1.428, 6.65, 0., 0.007, 0.83, "", "", "", "", "", 
  "", "", "", "", "", "", "", "", "", "", "", "", "", "", "", "", "", "", "", 
  "", "", 22.22, 2.0903278*^7, 70.151, 17.6, 2.409, 1.358, 1703.102, 43.7, 
  269.048, 2.42, 1.6, 23.9, 11.877, 0.4, 61.58, 0.452}, 
 {"BFA", "Africa", "Burkina Faso", "2021-02-22", 11847., 50., 31., 139., 0., 
  0.143, 566.753, 2.392, 1.483, 6.65, 0., 0.007, 0.84, "", "", "", "", "", 
  "", "", "", "", "", "", "", "", "", "", "", "", "", "", "", "", "", "", "", 
  "", "", 22.22, 2.0903278*^7, 70.151, 17.6, 2.409, 1.358, 1703.102, 43.7, 
  269.048, 2.42, 1.6, 23.9, 11.877, 0.4, 61.58, 0.452}, 
 {"BFA", "Africa", "Burkina Faso", "2021-02-23", 11868., 21., 34., 141., 2., 
  0.429, 567.758, 1.005, 1.627, 6.745, 0.096, 0.021, 0.84, "", "", "", "", 
  "", "", "", "", "", "", "", "", "", "", "", "", "", "", "", "", "", "", "", 
  "", "", "", 22.22, 2.0903278*^7, 70.151, 17.6, 2.409, 1.358, 1703.102, 
  43.7, 269.048, 2.42, 1.6, 23.9, 11.877, 0.4, 61.58, 0.452}, 
 {"BFA", "Africa", "Burkina Faso", "2021-02-24", 11887., 19., 30.714, 142., 
  1., 0.571, 568.667, 0.909, 1.469, 6.793, 0.048, 0.027, 0.84, "", "", "", 
  "", "", "", "", "", "", "", "", "", "", "", "", "", "", "", "", "", "", "", 
  "", "", "", "", 22.22, 2.0903278*^7, 70.151, 17.6, 2.409, 1.358, 1703.102, 
  43.7, 269.048, 2.42, 1.6, 23.9, 11.877, 0.4, 61.58, 0.452}, 
 {"BFA", "Africa", "Burkina Faso", "2021-02-25", 11914., 27., 30.143, 142., 
  0., 0.429, 569.958, 1.292, 1.442, 6.793, 0., 0.021, 0.85, "", "", "", "", 
  "", "", "", "", "", "", "", "", "", "", "", "", "", "", "", "", "", "", "", 
  "", "", "", 22.22, 2.0903278*^7, 70.151, 17.6, 2.409, 1.358, 1703.102, 
  43.7, 269.048, 2.42, 1.6, 23.9, 11.877, 0.4, 61.58, 0.452}, 
 {"BFA", "Africa", "Burkina Faso", "2021-02-26", 11939., 25., 25.143, 142., 
  0., 0.429, 571.154, 1.196, 1.203, 6.793, 0., 0.021, 0.85, "", "", "", "", 
  "", "", "", "", "", "", "", "", "", "", "", "", "", "", "", "", "", "", "", 
  "", "", "", 22.22, 2.0903278*^7, 70.151, 17.6, 2.409, 1.358, 1703.102, 
  43.7, 269.048, 2.42, 1.6, 23.9, 11.877, 0.4, 61.58, 0.452}, 
 {"BFA", "Africa", "Burkina Faso", "2021-02-27", 11982., 43., 28.429, 142., 
  0., 0.429, 573.212, 2.057, 1.36, 6.793, 0., 0.021, 0.85, "", "", "", "", 
  "", "", "", "", "", "", "", "", "", "", "", "", "", "", "", "", "", "", "", 
  "", "", "", 22.22, 2.0903278*^7, 70.151, 17.6, 2.409, 1.358, 1703.102, 
  43.7, 269.048, 2.42, 1.6, 23.9, 11.877, 0.4, 61.58, 0.452}, 
 {"BFA", "Africa", "Burkina Faso", "2021-02-28", 11982., 0., 26.429, 142., 
  0., 0.429, 573.212, 0., 1.264, 6.793, 0., 0.021, 0.86, "", "", "", "", "", 
  "", "", "", "", "", "", "", "", "", "", "", "", "", "", "", "", "", "", "", 
  "", "", 22.22, 2.0903278*^7, 70.151, 17.6, 2.409, 1.358, 1703.102, 43.7, 
  269.048, 2.42, 1.6, 23.9, 11.877, 0.4, 61.58, 0.452}, 
 {"BFA", "Africa", "Burkina Faso", "2021-03-01", 12030., 48., 26.143, 143., 
  1., 0.571, 575.508, 2.296, 1.251, 6.841, 0.048, 0.027, 0.87, "", "", "", 
  "", "", "", "", "", "", "", "", "", "", "", "", "", "", "", "", "", "", "", 
  "", "", "", "", 22.22, 2.0903278*^7, 70.151, 17.6, 2.409, 1.358, 1703.102, 
  43.7, 269.048, 2.42, 1.6, 23.9, 11.877, 0.4, 61.58, 0.452}, 
 {"BFA", "Africa", "Burkina Faso", "2021-03-02", 12047., 17., 25.571, 143., 
  0., 0.286, 576.321, 0.813, 1.223, 6.841, 0., 0.014, 0.87, "", "", "", "", 
  "", "", "", "", "", "", "", "", "", "", "", "", "", "", "", "", "", "", "", 
  "", "", "", 13.89, 2.0903278*^7, 70.151, 17.6, 2.409, 1.358, 1703.102, 
  43.7, 269.048, 2.42, 1.6, 23.9, 11.877, 0.4, 61.58, 0.452}, 
 {"BFA", "Africa", "Burkina Faso", "2021-03-03", 12071., 24., 26.286, 143., 
  0., 0.143, 577.469, 1.148, 1.257, 6.841, 0., 0.007, 0.87, "", "", "", "", 
  "", "", "", "", "", "", "", "", "", "", "", "", "", "", "", "", "", "", "", 
  "", "", "", 13.89, 2.0903278*^7, 70.151, 17.6, 2.409, 1.358, 1703.102, 
  43.7, 269.048, 2.42, 1.6, 23.9, 11.877, 0.4, 61.58, 0.452}, 
 {"BFA", "Africa", "Burkina Faso", "2021-03-04", 12103., 32., 27., 143., 0., 
  0.143, 579., 1.531, 1.292, 6.841, 0., 0.007, 0.88, "", "", "", "", "", "", 
  "", "", "", "", "", "", "", "", "", "", "", "", "", "", "", "", "", "", "", 
  "", 13.89, 2.0903278*^7, 70.151, 17.6, 2.409, 1.358, 1703.102, 43.7, 
  269.048, 2.42, 1.6, 23.9, 11.877, 0.4, 61.58, 0.452}, 
 {"BFA", "Africa", "Burkina Faso", "2021-03-05", 12123., 20., 26.286, 143., 
  0., 0.143, 579.957, 0.957, 1.257, 6.841, 0., 0.007, 0.88, "", "", "", "", 
  "", "", "", "", "", "", "", "", "", "", "", "", "", "", "", "", "", "", "", 
  "", "", "", 13.89, 2.0903278*^7, 70.151, 17.6, 2.409, 1.358, 1703.102, 
  43.7, 269.048, 2.42, 1.6, 23.9, 11.877, 0.4, 61.58, 0.452}, 
 {"BFA", "Africa", "Burkina Faso", "2021-03-06", 12153., 30., 24.429, 143., 
  0., 0.143, 581.392, 1.435, 1.169, 6.841, 0., 0.007, 0.89, "", "", "", "", 
  "", "", "", "", "", "", "", "", "", "", "", "", "", "", "", "", "", "", "", 
  "", "", "", 13.89, 2.0903278*^7, 70.151, 17.6, 2.409, 1.358, 1703.102, 
  43.7, 269.048, 2.42, 1.6, 23.9, 11.877, 0.4, 61.58, 0.452}, 
 {"BFA", "Africa", "Burkina Faso", "2021-03-07", 12181., 28., 28.429, 143., 
  0., 0.143, 582.732, 1.34, 1.36, 6.841, 0., 0.007, 0.89, "", "", "", "", "", 
  "", "", "", "", "", "", "", "", "", "", "", "", "", "", "", "", "", "", "", 
  "", "", 13.89, 2.0903278*^7, 70.151, 17.6, 2.409, 1.358, 1703.102, 43.7, 
  269.048, 2.42, 1.6, 23.9, 11.877, 0.4, 61.58, 0.452}, 
 {"BFA", "Africa", "Burkina Faso", "2021-03-08", 12181., 0., 21.571, 143., 
  0., 0., 582.732, 0., 1.032, 6.841, 0., 0., 0.9, "", "", "", "", "", "", "", 
  "", "", "", "", "", "", "", "", "", "", "", "", "", "", "", "", "", "", "", 
  13.89, 2.0903278*^7, 70.151, 17.6, 2.409, 1.358, 1703.102, 43.7, 269.048, 
  2.42, 1.6, 23.9, 11.877, 0.4, 61.58, 0.452}, 
 {"BFA", "Africa", "Burkina Faso", "2021-03-09", 12187., 6., 20., 143., 0., 
  0., 583.019, 0.287, 0.957, 6.841, 0., 0., 0.9, "", "", "", "", "", "", "", 
  "", "", "", "", "", "", "", "", "", "", "", "", "", "", "", "", "", "", "", 
  13.89, 2.0903278*^7, 70.151, 17.6, 2.409, 1.358, 1703.102, 43.7, 269.048, 
  2.42, 1.6, 23.9, 11.877, 0.4, 61.58, 0.452}, 
 {"BFA", "Africa", "Burkina Faso", "2021-03-10", 12230., 43., 22.714, 143., 
  0., 0., 585.076, 2.057, 1.087, 6.841, 0., 0., 0.91, "", "", "", "", "", "", 
  "", "", "", "", "", "", "", "", "", "", "", "", "", "", "", "", "", "", "", 
  "", 13.89, 2.0903278*^7, 70.151, 17.6, 2.409, 1.358, 1703.102, 43.7, 
  269.048, 2.42, 1.6, 23.9, 11.877, 0.4, 61.58, 0.452}, 
 {"BFA", "Africa", "Burkina Faso", "2021-03-11", 12275., 45., 24.571, 143., 
  0., 0., 587.228, 2.153, 1.175, 6.841, 0., 0., 0.91, "", "", "", "", "", "", 
  "", "", "", "", "", "", "", "", "", "", "", "", "", "", "", "", "", "", "", 
  "", 13.89, 2.0903278*^7, 70.151, 17.6, 2.409, 1.358, 1703.102, 43.7, 
  269.048, 2.42, 1.6, 23.9, 11.877, 0.4, 61.58, 0.452}, 
 {"BFA", "Africa", "Burkina Faso", "2021-03-12", 12305., 30., 26., 144., 1., 
  0.143, 588.664, 1.435, 1.244, 6.889, 0.048, 0.007, 0.92, "", "", "", "", 
  "", "", "", "", "", "", "", "", "", "", "", "", "", "", "", "", "", "", "", 
  "", "", "", 13.89, 2.0903278*^7, 70.151, 17.6, 2.409, 1.358, 1703.102, 
  43.7, 269.048, 2.42, 1.6, 23.9, 11.877, 0.4, 61.58, 0.452}, 
 {"BFA", "Africa", "Burkina Faso", "2021-03-13", 12350., 45., 28.143, 144., 
  0., 0.143, 590.816, 2.153, 1.346, 6.889, 0., 0.007, 0.92, "", "", "", "", 
  "", "", "", "", "", "", "", "", "", "", "", "", "", "", "", "", "", "", "", 
  "", "", "", 13.89, 2.0903278*^7, 70.151, 17.6, 2.409, 1.358, 1703.102, 
  43.7, 269.048, 2.42, 1.6, 23.9, 11.877, 0.4, 61.58, 0.452}, 
 {"BFA", "Africa", "Burkina Faso", "2021-03-14", 12372., 22., 27.286, 144., 
  0., 0.143, 591.869, 1.052, 1.305, 6.889, 0., 0.007, 0.92, "", "", "", "", 
  "", "", "", "", "", "", "", "", "", "", "", "", "", "", "", "", "", "", "", 
  "", "", "", 13.89, 2.0903278*^7, 70.151, 17.6, 2.409, 1.358, 1703.102, 
  43.7, 269.048, 2.42, 1.6, 23.9, 11.877, 0.4, 61.58, 0.452}, 
 {"BFA", "Africa", "Burkina Faso", "2021-03-15", 12378., 6., 28.143, 144., 
  0., 0.143, 592.156, 0.287, 1.346, 6.889, 0., 0.007, 0.92, "", "", "", "", 
  "", "", "", "", "", "", "", "", "", "", "", "", "", "", "", "", "", "", "", 
  "", "", "", 22.22, 2.0903278*^7, 70.151, 17.6, 2.409, 1.358, 1703.102, 
  43.7, 269.048, 2.42, 1.6, 23.9, 11.877, 0.4, 61.58, 0.452}, 
 {"BFA", "Africa", "Burkina Faso", "2021-03-16", 12378., 0., 27.286, 144., 
  0., 0.143, 592.156, 0., 1.305, 6.889, 0., 0.007, 0.92, "", "", "", "", "", 
  "", "", "", "", "", "", "", "", "", "", "", "", "", "", "", "", "", "", "", 
  "", "", 22.22, 2.0903278*^7, 70.151, 17.6, 2.409, 1.358, 1703.102, 43.7, 
  269.048, 2.42, 1.6, 23.9, 11.877, 0.4, 61.58, 0.452}, 
 {"BFA", "Africa", "Burkina Faso", "2021-03-17", 12399., 21., 24.143, 144., 
  0., 0.143, 593.161, 1.005, 1.155, 6.889, 0., 0.007, 0.93, "", "", "", "", 
  "", "", "", "", "", "", "", "", "", "", "", "", "", "", "", "", "", "", "", 
  "", "", "", 22.22, 2.0903278*^7, 70.151, 17.6, 2.409, 1.358, 1703.102, 
  43.7, 269.048, 2.42, 1.6, 23.9, 11.877, 0.4, 61.58, 0.452}, 
 {"BFA", "Africa", "Burkina Faso", "2021-03-18", 12450., 51., 25., 145., 1., 
  0.286, 595.6, 2.44, 1.196, 6.937, 0.048, 0.014, 0.93, "", "", "", "", "", 
  "", "", "", "", "", "", "", "", "", "", "", "", "", "", "", "", "", "", "", 
  "", "", 22.22, 2.0903278*^7, 70.151, 17.6, 2.409, 1.358, 1703.102, 43.7, 
  269.048, 2.42, 1.6, 23.9, 11.877, 0.4, 61.58, 0.452}, 
 {"BFA", "Africa", "Burkina Faso", "2021-03-19", 12450., 0., 20.714, 145., 
  0., 0.143, 595.6, 0., 0.991, 6.937, 0., 0.007, 0.93, "", "", "", "", "", 
  "", "", "", "", "", "", "", "", "", "", "", "", "", "", "", "", "", "", "", 
  "", "", 22.22, 2.0903278*^7, 70.151, 17.6, 2.409, 1.358, 1703.102, 43.7, 
  269.048, 2.42, 1.6, 23.9, 11.877, 0.4, 61.58, 0.452}, 
 {"BFA", "Africa", "Burkina Faso", "2021-03-20", 12516., 66., 23.714, 145., 
  0., 0.143, 598.758, 3.157, 1.134, 6.937, 0., 0.007, 0.94, "", "", "", "", 
  "", "", "", "", "", "", "", "", "", "", "", "", "", "", "", "", "", "", "", 
  "", "", "", 22.22, 2.0903278*^7, 70.151, 17.6, 2.409, 1.358, 1703.102, 
  43.7, 269.048, 2.42, 1.6, 23.9, 11.877, 0.4, 61.58, 0.452}, 
 {"BFA", "Africa", "Burkina Faso", "2021-03-21", 12535., 19., 23.286, 145., 
  0., 0.143, 599.667, 0.909, 1.114, 6.937, 0., 0.007, 0.94, "", "", "", "", 
  "", "", "", "", "", "", "", "", "", "", "", "", "", "", "", "", "", "", "", 
  "", "", "", 22.22, 2.0903278*^7, 70.151, 17.6, 2.409, 1.358, 1703.102, 
  43.7, 269.048, 2.42, 1.6, 23.9, 11.877, 0.4, 61.58, 0.452}, 
 {"BFA", "Africa", "Burkina Faso", "2021-03-22", 12559., 24., 25.857, 145., 
  0., 0.143, 600.815, 1.148, 1.237, 6.937, 0., 0.007, 0.94, "", "", "", "", 
  "", "", "", "", "", "", "", "", "", "", "", "", "", "", "", "", "", "", "", 
  "", "", "", 22.22, 2.0903278*^7, 70.151, 17.6, 2.409, 1.358, 1703.102, 
  43.7, 269.048, 2.42, 1.6, 23.9, 11.877, 0.4, 61.58, 0.452}, 
 {"BFA", "Africa", "Burkina Faso", "2021-03-23", 12572., 13., 27.714, 145., 
  0., 0.143, 601.437, 0.622, 1.326, 6.937, 0., 0.007, 0.93, "", "", "", "", 
  "", "", "", "", "", "", "", "", "", "", "", "", "", "", "", "", "", "", "", 
  "", "", "", 22.22, 2.0903278*^7, 70.151, 17.6, 2.409, 1.358, 1703.102, 
  43.7, 269.048, 2.42, 1.6, 23.9, 11.877, 0.4, 61.58, 0.452}, 
 {"BFA", "Africa", "Burkina Faso", "2021-03-24", 12596., 24., 28.143, 145., 
  0., 0.143, 602.585, 1.148, 1.346, 6.937, 0., 0.007, 0.93, "", "", "", "", 
  "", "", "", "", "", "", "", "", "", "", "", "", "", "", "", "", "", "", "", 
  "", "", "", 22.22, 2.0903278*^7, 70.151, 17.6, 2.409, 1.358, 1703.102, 
  43.7, 269.048, 2.42, 1.6, 23.9, 11.877, 0.4, 61.58, 0.452}, 
 {"BFA", "Africa", "Burkina Faso", "2021-03-25", 12619., 23., 24.143, 145., 
  0., 0., 603.685, 1.1, 1.155, 6.937, 0., 0., 0.93, "", "", "", "", "", "", 
  "", "", "", "", "", "", "", "", "", "", "", "", "", "", "", "", "", "", "", 
  "", 22.22, 2.0903278*^7, 70.151, 17.6, 2.409, 1.358, 1703.102, 43.7, 
  269.048, 2.42, 1.6, 23.9, 11.877, 0.4, 61.58, 0.452}, 
 {"BFA", "Africa", "Burkina Faso", "2021-03-26", 12650., 31., 28.571, 145., 
  0., 0., 605.168, 1.483, 1.367, 6.937, 0., 0., 0.93, "", "", "", "", "", "", 
  "", "", "", "", "", "", "", "", "", "", "", "", "", "", "", "", "", "", "", 
  "", 22.22, 2.0903278*^7, 70.151, 17.6, 2.409, 1.358, 1703.102, 43.7, 
  269.048, 2.42, 1.6, 23.9, 11.877, 0.4, 61.58, 0.452}, 
 {"BFA", "Africa", "Burkina Faso", "2021-03-27", 12673., 23., 22.429, 145., 
  0., 0., 606.269, 1.1, 1.073, 6.937, 0., 0., 0.93, "", "", "", "", "", "", 
  "", "", "", "", "", "", "", "", "", "", "", "", "", "", "", "", "", "", "", 
  "", 22.22, 2.0903278*^7, 70.151, 17.6, 2.409, 1.358, 1703.102, 43.7, 
  269.048, 2.42, 1.6, 23.9, 11.877, 0.4, 61.58, 0.452}, 
 {"BFA", "Africa", "Burkina Faso", "2021-03-28", 12692., 19., 22.429, 145., 
  0., 0., 607.177, 0.909, 1.073, 6.937, 0., 0., 0.93, "", "", "", "", "", "", 
  "", "", "", "", "", "", "", "", "", "", "", "", "", "", "", "", "", "", "", 
  "", 22.22, 2.0903278*^7, 70.151, 17.6, 2.409, 1.358, 1703.102, 43.7, 
  269.048, 2.42, 1.6, 23.9, 11.877, 0.4, 61.58, 0.452}, 
 {"BFA", "Africa", "Burkina Faso", "2021-03-29", 12702., 10., 20.429, 145., 
  0., 0., 607.656, 0.478, 0.977, 6.937, 0., 0., 0.93, "", "", "", "", "", "", 
  "", "", "", "", "", "", "", "", "", "", "", "", "", "", "", "", "", "", "", 
  "", 30.56, 2.0903278*^7, 70.151, 17.6, 2.409, 1.358, 1703.102, 43.7, 
  269.048, 2.42, 1.6, 23.9, 11.877, 0.4, 61.58, 0.452}, 
 {"BFA", "Africa", "Burkina Faso", "2021-03-30", 12717., 15., 20.714, 146., 
  1., 0.143, 608.373, 0.718, 0.991, 6.985, 0.048, 0.007, 0.93, "", "", "", 
  "", "", "", "", "", "", "", "", "", "", "", "", "", "", "", "", "", "", "", 
  "", "", "", "", 30.56, 2.0903278*^7, 70.151, 17.6, 2.409, 1.358, 1703.102, 
  43.7, 269.048, 2.42, 1.6, 23.9, 11.877, 0.4, 61.58, 0.452}, 
 {"BFA", "Africa", "Burkina Faso", "2021-03-31", 12717., 0., 17.286, 146., 
  0., 0.143, 608.373, 0., 0.827, 6.985, 0., 0.007, 0.93, "", "", "", "", "", 
  "", "", "", "", "", "", "", "", "", "", "", "", "", "", "", "", "", "", "", 
  "", "", 30.56, 2.0903278*^7, 70.151, 17.6, 2.409, 1.358, 1703.102, 43.7, 
  269.048, 2.42, 1.6, 23.9, 11.877, 0.4, 61.58, 0.452}, 
 {"BFA", "Africa", "Burkina Faso", "2021-04-01", 12774., 57., 22.143, 149., 
  3., 0.571, 611.1, 2.727, 1.059, 7.128, 0.144, 0.027, 0.93, "", "", "", "", 
  "", "", "", "", "", "", "", "", "", "", "", "", "", "", "", "", "", "", "", 
  "", "", "", 30.56, 2.0903278*^7, 70.151, 17.6, 2.409, 1.358, 1703.102, 
  43.7, 269.048, 2.42, 1.6, 23.9, 11.877, 0.4, 61.58, 0.452}, 
 {"BFA", "Africa", "Burkina Faso", "2021-04-02", 12791., 17., 20.143, 150., 
  1., 0.714, 611.914, 0.813, 0.964, 7.176, 0.048, 0.034, 0.93, "", "", "", 
  "", "", "", "", "", "", "", "", "", "", "", "", "", "", "", "", "", "", "", 
  "", "", "", "", 30.56, 2.0903278*^7, 70.151, 17.6, 2.409, 1.358, 1703.102, 
  43.7, 269.048, 2.42, 1.6, 23.9, 11.877, 0.4, 61.58, 0.452}, 
 {"BFA", "Africa", "Burkina Faso", "2021-04-03", 12803., 12., 18.571, 150., 
  0., 0.714, 612.488, 0.574, 0.888, 7.176, 0., 0.034, 0.93, "", "", "", "", 
  "", "", "", "", "", "", "", "", "", "", "", "", "", "", "", "", "", "", "", 
  "", "", "", 30.56, 2.0903278*^7, 70.151, 17.6, 2.409, 1.358, 1703.102, 
  43.7, 269.048, 2.42, 1.6, 23.9, 11.877, 0.4, 61.58, 0.452}, 
 {"BFA", "Africa", "Burkina Faso", "2021-04-04", 12817., 14., 17.857, 150., 
  0., 0.714, 613.157, 0.67, 0.854, 7.176, 0., 0.034, 0.93, "", "", "", "", 
  "", "", "", "", "", "", "", "", "", "", "", "", "", "", "", "", "", "", "", 
  "", "", "", 30.56, 2.0903278*^7, 70.151, 17.6, 2.409, 1.358, 1703.102, 
  43.7, 269.048, 2.42, 1.6, 23.9, 11.877, 0.4, 61.58, 0.452}, 
 {"BFA", "Africa", "Burkina Faso", "2021-04-05", 12825., 8., 17.571, 150., 
  0., 0.714, 613.54, 0.383, 0.841, 7.176, 0., 0.034, 0.93, "", "", "", "", 
  "", "", "", "", "", "", "", "", "", "", "", "", "", "", "", "", "", "", "", 
  "", "", "", 30.56, 2.0903278*^7, 70.151, 17.6, 2.409, 1.358, 1703.102, 
  43.7, 269.048, 2.42, 1.6, 23.9, 11.877, 0.4, 61.58, 0.452}, 
 {"BFA", "Africa", "Burkina Faso", "2021-04-06", 12845., 20., 18.286, 150., 
  0., 0.571, 614.497, 0.957, 0.875, 7.176, 0., 0.027, 0.93, "", "", "", "", 
  "", "", "", "", "", "", "", "", "", "", "", "", "", "", "", "", "", "", "", 
  "", "", "", 30.56, 2.0903278*^7, 70.151, 17.6, 2.409, 1.358, 1703.102, 
  43.7, 269.048, 2.42, 1.6, 23.9, 11.877, 0.4, 61.58, 0.452}, 
 {"BFA", "Africa", "Burkina Faso", "2021-04-07", 12873., 28., 22.286, 150., 
  0., 0.571, 615.836, 1.34, 1.066, 7.176, 0., 0.027, 0.93, "", "", "", "", 
  "", "", "", "", "", "", "", "", "", "", "", "", "", "", "", "", "", "", "", 
  "", "", "", 30.56, 2.0903278*^7, 70.151, 17.6, 2.409, 1.358, 1703.102, 
  43.7, 269.048, 2.42, 1.6, 23.9, 11.877, 0.4, 61.58, 0.452}, 
 {"BFA", "Africa", "Burkina Faso", "2021-04-08", 12904., 31., 18.571, 152., 
  2., 0.429, 617.319, 1.483, 0.888, 7.272, 0.096, 0.021, 0.93, "", "", "", 
  "", "", "", "", "", "", "", "", "", "", "", "", "", "", "", "", "", "", "", 
  "", "", "", "", 30.56, 2.0903278*^7, 70.151, 17.6, 2.409, 1.358, 1703.102, 
  43.7, 269.048, 2.42, 1.6, 23.9, 11.877, 0.4, 61.58, 0.452}, 
 {"BFA", "Africa", "Burkina Faso", "2021-04-09", 12924., 20., 19., 152., 0., 
  0.286, 618.276, 0.957, 0.909, 7.272, 0., 0.014, 0.93, "", "", "", "", "", 
  "", "", "", "", "", "", "", "", "", "", "", "", "", "", "", "", "", "", "", 
  "", "", 30.56, 2.0903278*^7, 70.151, 17.6, 2.409, 1.358, 1703.102, 43.7, 
  269.048, 2.42, 1.6, 23.9, 11.877, 0.4, 61.58, 0.452}, 
 {"BFA", "Africa", "Burkina Faso", "2021-04-10", 12956., 32., 21.857, 152., 
  0., 0.286, 619.807, 1.531, 1.046, 7.272, 0., 0.014, 0.93, "", "", "", "", 
  "", "", "", "", "", "", "", "", "", "", "", "", "", "", "", "", "", "", "", 
  "", "", "", 30.56, 2.0903278*^7, 70.151, 17.6, 2.409, 1.358, 1703.102, 
  43.7, 269.048, 2.42, 1.6, 23.9, 11.877, 0.4, 61.58, 0.452}, 
 {"BFA", "Africa", "Burkina Faso", "2021-04-11", 12956., 0., 19.857, 152., 
  0., 0.286, 619.807, 0., 0.95, 7.272, 0., 0.014, 0.93, "", "", "", "", "", 
  "", "", "", "", "", "", "", "", "", "", "", "", "", "", "", "", "", "", "", 
  "", "", 30.56, 2.0903278*^7, 70.151, 17.6, 2.409, 1.358, 1703.102, 43.7, 
  269.048, 2.42, 1.6, 23.9, 11.877, 0.4, 61.58, 0.452}, 
 {"BFA", "Africa", "Burkina Faso", "2021-04-12", 12989., 33., 23.429, 153., 
  1., 0.429, 621.386, 1.579, 1.121, 7.319, 0.048, 0.021, 0.93, "", "", "", 
  "", "", "", "", "", "", "", "", "", "", "", "", "", "", "", "", "", "", "", 
  "", "", "", "", 30.56, 2.0903278*^7, 70.151, 17.6, 2.409, 1.358, 1703.102, 
  43.7, 269.048, 2.42, 1.6, 23.9, 11.877, 0.4, 61.58, 0.452}, 
 {"BFA", "Africa", "Burkina Faso", "2021-04-13", 12989., 0., 20.571, 153., 
  0., 0.429, 621.386, 0., 0.984, 7.319, 0., 0.021, 0.92, "", "", "", "", "", 
  "", "", "", "", "", "", "", "", "", "", "", "", "", "", "", "", "", "", "", 
  "", "", 30.56, 2.0903278*^7, 70.151, 17.6, 2.409, 1.358, 1703.102, 43.7, 
  269.048, 2.42, 1.6, 23.9, 11.877, 0.4, 61.58, 0.452}, 
 {"BFA", "Africa", "Burkina Faso", "2021-04-14", 13050., 61., 25.286, 154., 
  1., 0.571, 624.304, 2.918, 1.21, 7.367, 0.048, 0.027, 0.92, "", "", "", "", 
  "", "", "", "", "", "", "", "", "", "", "", "", "", "", "", "", "", "", "", 
  "", "", "", 30.56, 2.0903278*^7, 70.151, 17.6, 2.409, 1.358, 1703.102, 
  43.7, 269.048, 2.42, 1.6, 23.9, 11.877, 0.4, 61.58, 0.452}, 
 {"BFA", "Africa", "Burkina Faso", "2021-04-15", 13064., 14., 22.857, 154., 
  0., 0.286, 624.974, 0.67, 1.093, 7.367, 0., 0.014, 0.91, "", "", "", "", 
  "", "", "", "", "", "", "", "", "", "", "", "", "", "", "", "", "", "", "", 
  "", "", "", 30.56, 2.0903278*^7, 70.151, 17.6, 2.409, 1.358, 1703.102, 
  43.7, 269.048, 2.42, 1.6, 23.9, 11.877, 0.4, 61.58, 0.452}, 
 {"BFA", "Africa", "Burkina Faso", "2021-04-16", 13083., 19., 22.714, 154., 
  0., 0.286, 625.883, 0.909, 1.087, 7.367, 0., 0.014, 0.91, "", "", "", "", 
  "", "", "", "", "", "", "", "", "", "", "", "", "", "", "", "", "", "", "", 
  "", "", "", 30.56, 2.0903278*^7, 70.151, 17.6, 2.409, 1.358, 1703.102, 
  43.7, 269.048, 2.42, 1.6, 23.9, 11.877, 0.4, 61.58, 0.452}, 
 {"BFA", "Africa", "Burkina Faso", "2021-04-17", 13114., 31., 22.571, 154., 
  0., 0.286, 627.366, 1.483, 1.08, 7.367, 0., 0.014, 0.9, "", "", "", "", "", 
  "", "", "", "", "", "", "", "", "", "", "", "", "", "", "", "", "", "", "", 
  "", "", 30.56, 2.0903278*^7, 70.151, 17.6, 2.409, 1.358, 1703.102, 43.7, 
  269.048, 2.42, 1.6, 23.9, 11.877, 0.4, 61.58, 0.452}, 
 {"BFA", "Africa", "Burkina Faso", "2021-04-18", 13129., 15., 24.714, 154., 
  0., 0.286, 628.083, 0.718, 1.182, 7.367, 0., 0.014, 0.89, "", "", "", "", 
  "", "", "", "", "", "", "", "", "", "", "", "", "", "", "", "", "", "", "", 
  "", "", "", 30.56, 2.0903278*^7, 70.151, 17.6, 2.409, 1.358, 1703.102, 
  43.7, 269.048, 2.42, 1.6, 23.9, 11.877, 0.4, 61.58, 0.452}, 
 {"BFA", "Africa", "Burkina Faso", "2021-04-19", 13148., 19., 22.714, 154., 
  0., 0.143, 628.992, 0.909, 1.087, 7.367, 0., 0.007, 0.89, "", "", "", "", 
  "", "", "", "", "", "", "", "", "", "", "", "", "", "", "", "", "", "", "", 
  "", "", "", 30.56, 2.0903278*^7, 70.151, 17.6, 2.409, 1.358, 1703.102, 
  43.7, 269.048, 2.42, 1.6, 23.9, 11.877, 0.4, 61.58, 0.452}, 
 {"BFA", "Africa", "Burkina Faso", "2021-04-20", 13167., 19., 25.429, 155., 
  1., 0.286, 629.901, 0.909, 1.216, 7.415, 0.048, 0.014, 0.88, "", "", "", 
  "", "", "", "", "", "", "", "", "", "", "", "", "", "", "", "", "", "", "", 
  "", "", "", "", 30.56, 2.0903278*^7, 70.151, 17.6, 2.409, 1.358, 1703.102, 
  43.7, 269.048, 2.42, 1.6, 23.9, 11.877, 0.4, 61.58, 0.452}, 
 {"BFA", "Africa", "Burkina Faso", "2021-04-21", 13167., 0., 16.714, 155., 
  0., 0.143, 629.901, 0., 0.8, 7.415, 0., 0.007, 0.87, "", "", "", "", "", 
  "", "", "", "", "", "", "", "", "", "", "", "", "", "", "", "", "", "", "", 
  "", "", 30.56, 2.0903278*^7, 70.151, 17.6, 2.409, 1.358, 1703.102, 43.7, 
  269.048, 2.42, 1.6, 23.9, 11.877, 0.4, 61.58, 0.452}, 
 {"BFA", "Africa", "Burkina Faso", "2021-04-22", 13212., 45., 21.143, 156., 
  1., 0.286, 632.054, 2.153, 1.011, 7.463, 0.048, 0.014, 0.86, "", "", "", 
  "", "", "", "", "", "", "", "", "", "", "", "", "", "", "", "", "", "", "", 
  "", "", "", "", 30.56, 2.0903278*^7, 70.151, 17.6, 2.409, 1.358, 1703.102, 
  43.7, 269.048, 2.42, 1.6, 23.9, 11.877, 0.4, 61.58, 0.452}, 
 {"BFA", "Africa", "Burkina Faso", "2021-04-23", 13231., 19., 21.143, 156., 
  0., 0.286, 632.963, 0.909, 1.011, 7.463, 0., 0.014, 0.86, "", "", "", "", 
  "", "", "", "", "", "", "", "", "", "", "", "", "", "", "", "", "", "", "", 
  "", "", "", 30.56, 2.0903278*^7, 70.151, 17.6, 2.409, 1.358, 1703.102, 
  43.7, 269.048, 2.42, 1.6, 23.9, 11.877, 0.4, 61.58, 0.452}, 
 {"BFA", "Africa", "Burkina Faso", "2021-04-24", 13231., 0., 16.714, 156., 
  0., 0.286, 632.963, 0., 0.8, 7.463, 0., 0.014, 0.85, "", "", "", "", "", 
  "", "", "", "", "", "", "", "", "", "", "", "", "", "", "", "", "", "", "", 
  "", "", 30.56, 2.0903278*^7, 70.151, 17.6, 2.409, 1.358, 1703.102, 43.7, 
  269.048, 2.42, 1.6, 23.9, 11.877, 0.4, 61.58, 0.452}, 
 {"BFA", "Africa", "Burkina Faso", "2021-04-25", 13263., 32., 19.143, 156., 
  0., 0.286, 634.494, 1.531, 0.916, 7.463, 0., 0.014, 0.84, "", "", "", "", 
  "", "", "", "", "", "", "", "", "", "", "", "", "", "", "", "", "", "", "", 
  "", "", "", 30.56, 2.0903278*^7, 70.151, 17.6, 2.409, 1.358, 1703.102, 
  43.7, 269.048, 2.42, 1.6, 23.9, 11.877, 0.4, 61.58, 0.452}, 
 {"BFA", "Africa", "Burkina Faso", "2021-04-26", 13263., 0., 16.429, 156., 
  0., 0.286, 634.494, 0., 0.786, 7.463, 0., 0.014, 0.83, "", "", "", "", "", 
  "", "", "", "", "", "", "", "", "", "", "", "", "", "", "", "", "", "", "", 
  "", "", 25., 2.0903278*^7, 70.151, 17.6, 2.409, 1.358, 1703.102, 43.7, 
  269.048, 2.42, 1.6, 23.9, 11.877, 0.4, 61.58, 0.452}, 
 {"BFA", "Africa", "Burkina Faso", "2021-04-27", 13263., 0., 13.714, 156., 
  0., 0.143, 634.494, 0., 0.656, 7.463, 0., 0.007, 0.82, "", "", "", "", "", 
  "", "", "", "", "", "", "", "", "", "", "", "", "", "", "", "", "", "", "", 
  "", "", 25., 2.0903278*^7, 70.151, 17.6, 2.409, 1.358, 1703.102, 43.7, 
  269.048, 2.42, 1.6, 23.9, 11.877, 0.4, 61.58, 0.452}, 
 {"BFA", "Africa", "Burkina Faso", "2021-04-28", 13286., 23., 17., 157., 1., 
  0.286, 635.594, 1.1, 0.813, 7.511, 0.048, 0.014, 0.82, "", "", "", "", "", 
  "", "", "", "", "", "", "", "", "", "", "", "", "", "", "", "", "", "", "", 
  "", "", 25., 2.0903278*^7, 70.151, 17.6, 2.409, 1.358, 1703.102, 43.7, 
  269.048, 2.42, 1.6, 23.9, 11.877, 0.4, 61.58, 0.452}, 
 {"BFA", "Africa", "Burkina Faso", "2021-04-29", 13309., 23., 13.857, 157., 
  0., 0.143, 636.694, 1.1, 0.663, 7.511, 0., 0.007, 0.81, "", "", "", "", "", 
  "", "", "", "", "", "", "", "", "", "", "", "", "", "", "", "", "", "", "", 
  "", "", 25., 2.0903278*^7, 70.151, 17.6, 2.409, 1.358, 1703.102, 43.7, 
  269.048, 2.42, 1.6, 23.9, 11.877, 0.4, 61.58, 0.452}, 
 {"BFA", "Africa", "Burkina Faso", "2021-04-30", 13310., 1., 11.286, 157., 
  0., 0.143, 636.742, 0.048, 0.54, 7.511, 0., 0.007, 0.8, "", "", "", "", "", 
  "", "", "", "", "", "", "", "", "", "", "", "", "", "", "", "", "", "", "", 
  "", "", 25., 2.0903278*^7, 70.151, 17.6, 2.409, 1.358, 1703.102, 43.7, 
  269.048, 2.42, 1.6, 23.9, 11.877, 0.4, 61.58, 0.452}, 
 {"BFA", "Africa", "Burkina Faso", "2021-05-01", 13319., 9., 12.571, 157., 
  0., 0.143, 637.173, 0.431, 0.601, 7.511, 0., 0.007, 0.8, "", "", "", "", 
  "", "", "", "", "", "", "", "", "", "", "", "", "", "", "", "", "", "", "", 
  "", "", "", 25., 2.0903278*^7, 70.151, 17.6, 2.409, 1.358, 1703.102, 43.7, 
  269.048, 2.42, 1.6, 23.9, 11.877, 0.4, 61.58, 0.452}, 
 {"BFA", "Africa", "Burkina Faso", "2021-05-02", 13319., 0., 8., 157., 0., 
  0.143, 637.173, 0., 0.383, 7.511, 0., 0.007, 0.79, "", "", "", "", "", "", 
  "", "", "", "", "", "", "", "", "", "", "", "", "", "", "", "", "", "", "", 
  "", 25., 2.0903278*^7, 70.151, 17.6, 2.409, 1.358, 1703.102, 43.7, 269.048, 
  2.42, 1.6, 23.9, 11.877, 0.4, 61.58, 0.452}, 
 {"BFA", "Africa", "Burkina Faso", "2021-05-03", 13324., 5., 8.714, 157., 0., 
  0.143, 637.412, 0.239, 0.417, 7.511, 0., 0.007, 0.79, "", "", "", "", "", 
  "", "", "", "", "", "", "", "", "", "", "", "", "", "", "", "", "", "", "", 
  "", "", 25., 2.0903278*^7, 70.151, 17.6, 2.409, 1.358, 1703.102, 43.7, 
  269.048, 2.42, 1.6, 23.9, 11.877, 0.4, 61.58, 0.452}, 
 {"BFA", "Africa", "Burkina Faso", "2021-05-04", 13339., 15., 10.857, 161., 
  4., 0.714, 638.13, 0.718, 0.519, 7.702, 0.191, 0.034, 0.79, "", "", "", "", 
  "", "", "", "", "", "", "", "", "", "", "", "", "", "", "", "", "", "", "", 
  "", "", "", 25., 2.0903278*^7, 70.151, 17.6, 2.409, 1.358, 1703.102, 43.7, 
  269.048, 2.42, 1.6, 23.9, 11.877, 0.4, 61.58, 0.452}, 
 {"BFA", "Africa", "Burkina Faso", "2021-05-05", 13345., 6., 8.429, 161., 0., 
  0.571, 638.417, 0.287, 0.403, 7.702, 0., 0.027, 0.78, "", "", "", "", "", 
  "", "", "", "", "", "", "", "", "", "", "", "", "", "", "", "", "", "", "", 
  "", "", 25., 2.0903278*^7, 70.151, 17.6, 2.409, 1.358, 1703.102, 43.7, 
  269.048, 2.42, 1.6, 23.9, 11.877, 0.4, 61.58, 0.452}, 
 {"BFA", "Africa", "Burkina Faso", "2021-05-06", 13353., 8., 6.286, 162., 1., 
  0.714, 638.799, 0.383, 0.301, 7.75, 0.048, 0.034, 0.78, "", "", "", "", "", 
  "", "", "", "", "", "", "", "", "", "", "", "", "", "", "", "", "", "", "", 
  "", "", 25., 2.0903278*^7, 70.151, 17.6, 2.409, 1.358, 1703.102, 43.7, 
  269.048, 2.42, 1.6, 23.9, 11.877, 0.4, 61.58, 0.452}, 
 {"BFA", "Africa", "Burkina Faso", "2021-05-07", 13353., 0., 6.143, 162., 0., 
  0.714, 638.799, 0., 0.294, 7.75, 0., 0.034, 0.78, "", "", "", "", "", "", 
  "", "", "", "", "", "", "", "", "", "", "", "", "", "", "", "", "", "", "", 
  "", 25., 2.0903278*^7, 70.151, 17.6, 2.409, 1.358, 1703.102, 43.7, 269.048, 
  2.42, 1.6, 23.9, 11.877, 0.4, 61.58, 0.452}, 
 {"BFA", "Africa", "Burkina Faso", "2021-05-08", 13377., 24., 8.286, 162., 
  0., 0.714, 639.947, 1.148, 0.396, 7.75, 0., 0.034, 0.78, "", "", "", "", 
  "", "", "", "", "", "", "", "", "", "", "", "", "", "", "", "", "", "", "", 
  "", "", "", 25., 2.0903278*^7, 70.151, 17.6, 2.409, 1.358, 1703.102, 43.7, 
  269.048, 2.42, 1.6, 23.9, 11.877, 0.4, 61.58, 0.452}, 
 {"BFA", "Africa", "Burkina Faso", "2021-05-09", 13379., 2., 8.571, 162., 0., 
  0.714, 640.043, 0.096, 0.41, 7.75, 0., 0.034, 0.77, "", "", "", "", "", "", 
  "", "", "", "", "", "", "", "", "", "", "", "", "", "", "", "", "", "", "", 
  "", 25., 2.0903278*^7, 70.151, 17.6, 2.409, 1.358, 1703.102, 43.7, 269.048, 
  2.42, 1.6, 23.9, 11.877, 0.4, 61.58, 0.452}, 
 {"BFA", "Africa", "Burkina Faso", "2021-05-10", 13382., 3., 8.286, 162., 0., 
  0.714, 640.187, 0.144, 0.396, 7.75, 0., 0.034, 0.77, "", "", "", "", "", 
  "", "", "", "", "", "", "", "", "", "", "", "", "", "", "", "", "", "", "", 
  "", "", 25., 2.0903278*^7, 70.151, 17.6, 2.409, 1.358, 1703.102, 43.7, 
  269.048, 2.42, 1.6, 23.9, 11.877, 0.4, 61.58, 0.452}, 
 {"BFA", "Africa", "Burkina Faso", "2021-05-11", 13384., 2., 6.429, 164., 2., 
  0.429, 640.282, 0.096, 0.308, 7.846, 0.096, 0.021, 0.76, "", "", "", "", 
  "", "", "", "", "", "", "", "", "", "", "", "", "", "", "", "", "", "", "", 
  "", "", "", 25., 2.0903278*^7, 70.151, 17.6, 2.409, 1.358, 1703.102, 43.7, 
  269.048, 2.42, 1.6, 23.9, 11.877, 0.4, 61.58, 0.452}, 
 {"BFA", "Africa", "Burkina Faso", "2021-05-12", 13387., 3., 6., 164., 0., 
  0.429, 640.426, 0.144, 0.287, 7.846, 0., 0.021, 0.76, "", "", "", "", "", 
  "", "", "", "", "", "", "", "", "", "", "", "", "", "", "", "", "", "", "", 
  "", "", 25., 2.0903278*^7, 70.151, 17.6, 2.409, 1.358, 1703.102, 43.7, 
  269.048, 2.42, 1.6, 23.9, 11.877, 0.4, 61.58, 0.452}, 
 {"BFA", "Africa", "Burkina Faso", "2021-05-13", 13387., 0., 4.857, 164., 0., 
  0.286, 640.426, 0., 0.232, 7.846, 0., 0.014, 0.76, "", "", "", "", "", "", 
  "", "", "", "", "", "", "", "", "", "", "", "", "", "", "", "", "", "", "", 
  "", 25., 2.0903278*^7, 70.151, 17.6, 2.409, 1.358, 1703.102, 43.7, 269.048, 
  2.42, 1.6, 23.9, 11.877, 0.4, 61.58, 0.452}, 
 {"BFA", "Africa", "Burkina Faso", "2021-05-14", 13394., 7., 5.857, 164., 0., 
  0.286, 640.761, 0.335, 0.28, 7.846, 0., 0.014, 0.76, "", "", "", "", "", 
  "", "", "", "", "", "", "", "", "", "", "", "", "", "", "", "", "", "", "", 
  "", "", 25., 2.0903278*^7, 70.151, 17.6, 2.409, 1.358, 1703.102, 43.7, 
  269.048, 2.42, 1.6, 23.9, 11.877, 0.4, 61.58, 0.452}, 
 {"BFA", "Africa", "Burkina Faso", "2021-05-15", 13395., 1., 2.571, 164., 0., 
  0.286, 640.809, 0.048, 0.123, 7.846, 0., 0.014, 0.76, "", "", "", "", "", 
  "", "", "", "", "", "", "", "", "", "", "", "", "", "", "", "", "", "", "", 
  "", "", 25., 2.0903278*^7, 70.151, 17.6, 2.409, 1.358, 1703.102, 43.7, 
  269.048, 2.42, 1.6, 23.9, 11.877, 0.4, 61.58, 0.452}, 
 {"BFA", "Africa", "Burkina Faso", "2021-05-16", 13397., 2., 2.571, 164., 0., 
  0.286, 640.904, 0.096, 0.123, 7.846, 0., 0.014, 0.77, "", "", "", "", "", 
  "", "", "", "", "", "", "", "", "", "", "", "", "", "", "", "", "", "", "", 
  "", "", 25., 2.0903278*^7, 70.151, 17.6, 2.409, 1.358, 1703.102, 43.7, 
  269.048, 2.42, 1.6, 23.9, 11.877, 0.4, 61.58, 0.452}, 
 {"BFA", "Africa", "Burkina Faso", "2021-05-17", 13397., 0., 2.143, 164., 0., 
  0.286, 640.904, 0., 0.103, 7.846, 0., 0.014, 0.77, "", "", "", "", "", "", 
  "", "", "", "", "", "", "", "", "", "", "", "", "", "", "", "", "", "", "", 
  "", 25., 2.0903278*^7, 70.151, 17.6, 2.409, 1.358, 1703.102, 43.7, 269.048, 
  2.42, 1.6, 23.9, 11.877, 0.4, 61.58, 0.452}, 
 {"BFA", "Africa", "Burkina Faso", "2021-05-18", 13404., 7., 2.857, 165., 1., 
  0.143, 641.239, 0.335, 0.137, 7.893, 0.048, 0.007, 0.78, "", "", "", "", 
  "", "", "", "", "", "", "", "", "", "", "", "", "", "", "", "", "", "", "", 
  "", "", "", 25., 2.0903278*^7, 70.151, 17.6, 2.409, 1.358, 1703.102, 43.7, 
  269.048, 2.42, 1.6, 23.9, 11.877, 0.4, 61.58, 0.452}, 
 {"BFA", "Africa", "Burkina Faso", "2021-05-19", 13407., 3., 2.857, 165., 0., 
  0.143, 641.383, 0.144, 0.137, 7.893, 0., 0.007, 0.78, "", "", "", "", "", 
  "", "", "", "", "", "", "", "", "", "", "", "", "", "", "", "", "", "", "", 
  "", "", 25., 2.0903278*^7, 70.151, 17.6, 2.409, 1.358, 1703.102, 43.7, 
  269.048, 2.42, 1.6, 23.9, 11.877, 0.4, 61.58, 0.452}, 
 {"BFA", "Africa", "Burkina Faso", "2021-05-20", 13408., 1., 3., 165., 0., 
  0.143, 641.43, 0.048, 0.144, 7.893, 0., 0.007, 0.78, "", "", "", "", "", 
  "", "", "", "", "", "", "", "", "", "", "", "", "", "", "", "", "", "", "", 
  "", "", 25., 2.0903278*^7, 70.151, 17.6, 2.409, 1.358, 1703.102, 43.7, 
  269.048, 2.42, 1.6, 23.9, 11.877, 0.4, 61.58, 0.452}, 
 {"BFA", "Africa", "Burkina Faso", "2021-05-21", 13410., 2., 2.286, 165., 0., 
  0.143, 641.526, 0.096, 0.109, 7.893, 0., 0.007, 0.79, "", "", "", "", "", 
  "", "", "", "", "", "", "", "", "", "", "", "", "", "", "", "", "", "", "", 
  "", "", 25., 2.0903278*^7, 70.151, 17.6, 2.409, 1.358, 1703.102, 43.7, 
  269.048, 2.42, 1.6, 23.9, 11.877, 0.4, 61.58, 0.452}, 
 {"BFA", "Africa", "Burkina Faso", "2021-05-22", 13414., 4., 2.714, 165., 0., 
  0.143, 641.718, 0.191, 0.13, 7.893, 0., 0.007, 0.8, "", "", "", "", "", "", 
  "", "", "", "", "", "", "", "", "", "", "", "", "", "", "", "", "", "", "", 
  "", 25., 2.0903278*^7, 70.151, 17.6, 2.409, 1.358, 1703.102, 43.7, 269.048, 
  2.42, 1.6, 23.9, 11.877, 0.4, 61.58, 0.452}, 
 {"BFA", "Africa", "Burkina Faso", "2021-05-23", 13415., 1., 2.571, 165., 0., 
  0.143, 641.765, 0.048, 0.123, 7.893, 0., 0.007, 0.81, "", "", "", "", "", 
  "", "", "", "", "", "", "", "", "", "", "", "", "", "", "", "", "", "", "", 
  "", "", 25., 2.0903278*^7, 70.151, 17.6, 2.409, 1.358, 1703.102, 43.7, 
  269.048, 2.42, 1.6, 23.9, 11.877, 0.4, 61.58, 0.452}, 
 {"BFA", "Africa", "Burkina Faso", "2021-05-24", 13415., 0., 2.571, 165., 0., 
  0.143, 641.765, 0., 0.123, 7.893, 0., 0.007, 0.82, "", "", "", "", "", "", 
  "", "", "", "", "", "", "", "", "", "", "", "", "", "", "", "", "", "", "", 
  "", 25., 2.0903278*^7, 70.151, 17.6, 2.409, 1.358, 1703.102, 43.7, 269.048, 
  2.42, 1.6, 23.9, 11.877, 0.4, 61.58, 0.452}, 
 {"BFA", "Africa", "Burkina Faso", "2021-05-25", 13416., 1., 1.714, 166., 1., 
  0.143, 641.813, 0.048, 0.082, 7.941, 0.048, 0.007, 0.83, "", "", "", "", 
  "", "", "", "", "", "", "", "", "", "", "", "", "", "", "", "", "", "", "", 
  "", "", "", 25., 2.0903278*^7, 70.151, 17.6, 2.409, 1.358, 1703.102, 43.7, 
  269.048, 2.42, 1.6, 23.9, 11.877, 0.4, 61.58, 0.452}, 
 {"BFA", "Africa", "Burkina Faso", "2021-05-26", 13419., 3., 1.714, 166., 0., 
  0.143, 641.957, 0.144, 0.082, 7.941, 0., 0.007, 0.84, "", "", "", "", "", 
  "", "", "", "", "", "", "", "", "", "", "", "", "", "", "", "", "", "", "", 
  "", "", 25., 2.0903278*^7, 70.151, 17.6, 2.409, 1.358, 1703.102, 43.7, 
  269.048, 2.42, 1.6, 23.9, 11.877, 0.4, 61.58, 0.452}, 
 {"BFA", "Africa", "Burkina Faso", "2021-05-27", 13421., 2., 1.857, 166., 0., 
  0.143, 642.052, 0.096, 0.089, 7.941, 0., 0.007, 0.85, "", "", "", "", "", 
  "", "", "", "", "", "", "", "", "", "", "", "", "", "", "", "", "", "", "", 
  "", "", 25., 2.0903278*^7, 70.151, 17.6, 2.409, 1.358, 1703.102, 43.7, 
  269.048, 2.42, 1.6, 23.9, 11.877, 0.4, 61.58, 0.452}, 
 {"BFA", "Africa", "Burkina Faso", "2021-05-28", 13424., 3., 2., 166., 0., 
  0.143, 642.196, 0.144, 0.096, 7.941, 0., 0.007, 0.86, "", "", "", "", "", 
  "", "", "", "", "", "", "", "", "", "", "", "", "", "", "", "", "", "", "", 
  "", "", 25., 2.0903278*^7, 70.151, 17.6, 2.409, 1.358, 1703.102, 43.7, 
  269.048, 2.42, 1.6, 23.9, 11.877, 0.4, 61.58, 0.452}, 
 {"BFA", "Africa", "Burkina Faso", "2021-05-29", 13430., 6., 2.286, 166., 0., 
  0.143, 642.483, 0.287, 0.109, 7.941, 0., 0.007, 0.87, "", "", "", "", "", 
  "", "", "", "", "", "", "", "", "", "", "", "", "", "", "", "", "", "", "", 
  "", "", 25., 2.0903278*^7, 70.151, 17.6, 2.409, 1.358, 1703.102, 43.7, 
  269.048, 2.42, 1.6, 23.9, 11.877, 0.4, 61.58, 0.452}, 
 {"BFA", "Africa", "Burkina Faso", "2021-05-30", 13430., 0., 2.143, 166., 0., 
  0.143, 642.483, 0., 0.103, 7.941, 0., 0.007, 0.88, "", "", "", "", "", "", 
  "", "", "", "", "", "", "", "", "", "", "", "", "", "", "", "", "", "", "", 
  "", 25., 2.0903278*^7, 70.151, 17.6, 2.409, 1.358, 1703.102, 43.7, 269.048, 
  2.42, 1.6, 23.9, 11.877, 0.4, 61.58, 0.452}, 
 {"BFA", "Africa", "Burkina Faso", "2021-05-31", 13434., 4., 2.714, 166., 0., 
  0.143, 642.674, 0.191, 0.13, 7.941, 0., 0.007, 0.89, "", "", "", "", "", 
  "", "", "", "", "", "", "", "", "", "", "", "", "", "", "", "", "", "", "", 
  "", "", 25., 2.0903278*^7, 70.151, 17.6, 2.409, 1.358, 1703.102, 43.7, 
  269.048, 2.42, 1.6, 23.9, 11.877, 0.4, 61.58, 0.452}, 
 {"BFA", "Africa", "Burkina Faso", "2021-06-01", 13435., 1., 2.714, 167., 1., 
  0.143, 642.722, 0.048, 0.13, 7.989, 0.048, 0.007, 0.9, "", "", "", "", "", 
  "", "", "", "", "", "", "", "", "", "", "", "", "", "", "", "", "", "", "", 
  "", "", 25., 2.0903278*^7, 70.151, 17.6, 2.409, 1.358, 1703.102, 43.7, 
  269.048, 2.42, 1.6, 23.9, 11.877, 0.4, 61.58, 0.452}, 
 {"BFA", "Africa", "Burkina Faso", "2021-06-02", 13435., 0., 2.286, 167., 0., 
  0.143, 642.722, 0., 0.109, 7.989, 0., 0.007, 0.91, "", "", "", "", "", "", 
  "", "", "", "", "", "", "", "", "", "", "", 200., 200., "", "", "", 0., 0., 
  "", "", 25., 2.0903278*^7, 70.151, 17.6, 2.409, 1.358, 1703.102, 43.7, 
  269.048, 2.42, 1.6, 23.9, 11.877, 0.4, 61.58, 0.452}, 
 {"BFA", "Africa", "Burkina Faso", "2021-06-03", 13446., 11., 3.571, 167., 
  0., 0.143, 643.248, 0.526, 0.171, 7.989, 0., 0.007, 0.92, "", "", "", "", 
  "", "", "", "", "", "", "", "", "", "", "", "", "", "", "", "", "", "", "", 
  "", "", "", 25., 2.0903278*^7, 70.151, 17.6, 2.409, 1.358, 1703.102, 43.7, 
  269.048, 2.42, 1.6, 23.9, 11.877, 0.4, 61.58, 0.452}, 
 {"BFA", "Africa", "Burkina Faso", "2021-06-04", 13447., 1., 3.286, 167., 0., 
  0.143, 643.296, 0.048, 0.157, 7.989, 0., 0.007, 0.91, "", "", "", "", "", 
  "", "", "", "", "", "", "", "", "", "", "", "", "", "", "", "", "", "", "", 
  "", "", 25., 2.0903278*^7, 70.151, 17.6, 2.409, 1.358, 1703.102, 43.7, 
  269.048, 2.42, 1.6, 23.9, 11.877, 0.4, 61.58, 0.452}, 
 {"BFA", "Africa", "Burkina Faso", "2021-06-05", 13452., 5., 3.143, 167., 0., 
  0.143, 643.535, 0.239, 0.15, 7.989, 0., 0.007, 0.91, "", "", "", "", "", 
  "", "", "", "", "", "", "", "", "", "", "", "", "", "", "", "", "", "", "", 
  "", "", 25., 2.0903278*^7, 70.151, 17.6, 2.409, 1.358, 1703.102, 43.7, 
  269.048, 2.42, 1.6, 23.9, 11.877, 0.4, 61.58, 0.452}, 
 {"BFA", "Africa", "Burkina Faso", "2021-06-06", 13453., 1., 3.286, 167., 0., 
  0.143, 643.583, 0.048, 0.157, 7.989, 0., 0.007, 0.91, "", "", "", "", "", 
  "", "", "", "", "", "", "", "", "", "", "", "", "", "", "", "", "", "", "", 
  "", "", 25., 2.0903278*^7, 70.151, 17.6, 2.409, 1.358, 1703.102, 43.7, 
  269.048, 2.42, 1.6, 23.9, 11.877, 0.4, 61.58, 0.452}, 
 {"BFA", "Africa", "Burkina Faso", "2021-06-07", 13453., 0., 2.714, 167., 0., 
  0.143, 643.583, 0., 0.13, 7.989, 0., 0.007, "", "", "", "", "", "", "", "", 
  "", "", "", "", "", "", "", "", "", "", "", "", "", "", "", "", "", "", "", 
  "", 2.0903278*^7, 70.151, 17.6, 2.409, 1.358, 1703.102, 43.7, 269.048, 
  2.42, 1.6, 23.9, 11.877, 0.4, 61.58, 0.452}, 
 {"BDI", "Africa", "Burundi", "2020-03-31", 2., 2., "", "", "", "", 0.168, 
  0.168, "", "", "", "", "", "", "", "", "", "", "", "", "", "", "", "", "", 
  "", "", "", "", "", "", "", "", "", "", "", "", "", "", 13.89, 
  1.1890781*^7, 423.062, 17.5, 2.562, 1.504, 702.225, 71.7, 293.068, 6.05, 
  "", "", 6.144, 0.8, 61.58, 0.433}, {"BDI", "Africa", "Burundi", 
  "2020-04-01", 2., 0., "", "", "", "", 0.168, 0., "", "", "", "", "", "", 
  "", "", "", "", "", "", "", "", "", "", "", "", "", "", "", "", "", "", "", 
  "", "", "", "", "", "", 13.89, 1.1890781*^7, 423.062, 17.5, 2.562, 1.504, 
  702.225, 71.7, 293.068, 6.05, "", "", 6.144, 0.8, 61.58, 0.433}, 
 {"BDI", "Africa", "Burundi", "2020-04-02", 3., 1., "", "", "", "", 0.252, 
  0.084, "", "", "", "", "", "", "", "", "", "", "", "", "", "", "", "", "", 
  "", "", "", "", "", "", "", "", "", "", "", "", "", "", 13.89, 
  1.1890781*^7, 423.062, 17.5, 2.562, 1.504, 702.225, 71.7, 293.068, 6.05, 
  "", "", 6.144, 0.8, 61.58, 0.433}, {"BDI", "Africa", "Burundi", 
  "2020-04-03", 3., 0., "", "", "", "", 0.252, 0., "", "", "", "", "", "", 
  "", "", "", "", "", "", "", "", "", "", "", "", "", "", "", "", "", "", "", 
  "", "", "", "", "", "", 13.89, 1.1890781*^7, 423.062, 17.5, 2.562, 1.504, 
  702.225, 71.7, 293.068, 6.05, "", "", 6.144, 0.8, 61.58, 0.433}, 
 {"BDI", "Africa", "Burundi", "2020-04-04", 3., 0., "", "", "", "", 0.252, 
  0., "", "", "", "", "", "", "", "", "", "", "", "", "", "", "", "", "", "", 
  "", "", "", "", "", "", "", "", "", "", "", "", "", 13.89, 1.1890781*^7, 
  423.062, 17.5, 2.562, 1.504, 702.225, 71.7, 293.068, 6.05, "", "", 6.144, 
  0.8, 61.58, 0.433}, {"BDI", "Africa", "Burundi", "2020-04-05", 3., 0., 
  0.429, "", "", 0., 0.252, 0., 0.036, "", "", 0., "", "", "", "", "", "", 
  "", "", "", "", "", "", "", "", "", "", "", "", "", "", "", "", "", "", "", 
  "", "", 13.89, 1.1890781*^7, 423.062, 17.5, 2.562, 1.504, 702.225, 71.7, 
  293.068, 6.05, "", "", 6.144, 0.8, 61.58, 0.433}, 
 {"BDI", "Africa", "Burundi", "2020-04-06", 3., 0., 0.429, "", "", 0., 0.252, 
  0., 0.036, "", "", 0., "", "", "", "", "", "", "", "", "", "", "", "", "", 
  "", "", "", "", "", "", "", "", "", "", "", "", "", "", 13.89, 
  1.1890781*^7, 423.062, 17.5, 2.562, 1.504, 702.225, 71.7, 293.068, 6.05, 
  "", "", 6.144, 0.8, 61.58, 0.433}, {"BDI", "Africa", "Burundi", 
  "2020-04-07", 3., 0., 0.143, "", "", 0., 0.252, 0., 0.012, "", "", 0., "", 
  "", "", "", "", "", "", "", "", "", "", "", "", "", "", "", "", "", "", "", 
  "", "", "", "", "", "", "", 13.89, 1.1890781*^7, 423.062, 17.5, 2.562, 
  1.504, 702.225, 71.7, 293.068, 6.05, "", "", 6.144, 0.8, 61.58, 0.433}, 
 {"BDI", "Africa", "Burundi", "2020-04-08", 3., 0., 0.143, "", "", 0., 0.252, 
  0., 0.012, "", "", 0., "", "", "", "", "", "", "", "", "", "", "", "", "", 
  "", "", "", "", "", "", "", "", "", "", "", "", "", "", 13.89, 
  1.1890781*^7, 423.062, 17.5, 2.562, 1.504, 702.225, 71.7, 293.068, 6.05, 
  "", "", 6.144, 0.8, 61.58, 0.433}, {"BDI", "Africa", "Burundi", 
  "2020-04-09", 3., 0., 0., "", "", 0., 0.252, 0., 0., "", "", 0., "", "", 
  "", "", "", "", "", "", "", "", "", "", "", "", "", "", "", "", "", "", "", 
  "", "", "", "", "", "", 13.89, 1.1890781*^7, 423.062, 17.5, 2.562, 1.504, 
  702.225, 71.7, 293.068, 6.05, "", "", 6.144, 0.8, 61.58, 0.433}, 
 {"BDI", "Africa", "Burundi", "2020-04-10", 3., 0., 0., "", "", 0., 0.252, 
  0., 0., "", "", 0., "", "", "", "", "", "", "", "", "", "", "", "", "", "", 
  "", "", "", "", "", "", "", "", "", "", "", "", "", 13.89, 1.1890781*^7, 
  423.062, 17.5, 2.562, 1.504, 702.225, 71.7, 293.068, 6.05, "", "", 6.144, 
  0.8, 61.58, 0.433}, {"BDI", "Africa", "Burundi", "2020-04-11", 5., 2., 
  0.286, "", "", 0., 0.42, 0.168, 0.024, "", "", 0., "", "", "", "", "", "", 
  "", "", "", "", "", "", "", "", "", "", "", "", "", "", "", "", "", "", "", 
  "", "", 13.89, 1.1890781*^7, 423.062, 17.5, 2.562, 1.504, 702.225, 71.7, 
  293.068, 6.05, "", "", 6.144, 0.8, 61.58, 0.433}, 
 {"BDI", "Africa", "Burundi", "2020-04-12", 5., 0., 0.286, "", "", 0., 0.42, 
  0., 0.024, "", "", 0., "", "", "", "", "", "", "", "", "", "", "", "", "", 
  "", "", "", "", "", "", "", "", "", "", "", "", "", "", 13.89, 
  1.1890781*^7, 423.062, 17.5, 2.562, 1.504, 702.225, 71.7, 293.068, 6.05, 
  "", "", 6.144, 0.8, 61.58, 0.433}, {"BDI", "Africa", "Burundi", 
  "2020-04-13", 5., 0., 0.286, 1., 1., 0.143, 0.42, 0., 0.024, 0.084, 0.084, 
  0.012, "", "", "", "", "", "", "", "", "", "", "", "", "", "", "", "", "", 
  "", "", "", "", "", "", "", "", "", "", 13.89, 1.1890781*^7, 423.062, 17.5, 
  2.562, 1.504, 702.225, 71.7, 293.068, 6.05, "", "", 6.144, 0.8, 61.58, 
  0.433}, {"BDI", "Africa", "Burundi", "2020-04-14", 5., 0., 0.286, 1., 0., 
  0.143, 0.42, 0., 0.024, 0.084, 0., 0.012, "", "", "", "", "", "", "", "", 
  "", "", "", "", "", "", "", "", "", "", "", "", "", "", "", "", "", "", "", 
  13.89, 1.1890781*^7, 423.062, 17.5, 2.562, 1.504, 702.225, 71.7, 293.068, 
  6.05, "", "", 6.144, 0.8, 61.58, 0.433}, {"BDI", "Africa", "Burundi", 
  "2020-04-15", 5., 0., 0.286, 1., 0., 0.143, 0.42, 0., 0.024, 0.084, 0., 
  0.012, "", "", "", "", "", "", "", "", "", "", "", "", "", "", "", "", "", 
  "", "", "", "", "", "", "", "", "", "", 13.89, 1.1890781*^7, 423.062, 17.5, 
  2.562, 1.504, 702.225, 71.7, 293.068, 6.05, "", "", 6.144, 0.8, 61.58, 
  0.433}, {"BDI", "Africa", "Burundi", "2020-04-16", 5., 0., 0.286, 1., 0., 
  0.143, 0.42, 0., 0.024, 0.084, 0., 0.012, "", "", "", "", "", "", "", "", 
  "", "", "", "", "", "", "", "", "", "", "", "", "", "", "", "", "", "", "", 
  13.89, 1.1890781*^7, 423.062, 17.5, 2.562, 1.504, 702.225, 71.7, 293.068, 
  6.05, "", "", 6.144, 0.8, 61.58, 0.433}, {"BDI", "Africa", "Burundi", 
  "2020-04-17", 5., 0., 0.286, 1., 0., 0.143, 0.42, 0., 0.024, 0.084, 0., 
  0.012, "", "", "", "", "", "", "", "", "", "", "", "", "", "", "", "", "", 
  "", "", "", "", "", "", "", "", "", "", 13.89, 1.1890781*^7, 423.062, 17.5, 
  2.562, 1.504, 702.225, 71.7, 293.068, 6.05, "", "", 6.144, 0.8, 61.58, 
  0.433}, {"BDI", "Africa", "Burundi", "2020-04-18", 5., 0., 0., 1., 0., 
  0.143, 0.42, 0., 0., 0.084, 0., 0.012, "", "", "", "", "", "", "", "", "", 
  "", "", "", "", "", "", "", "", "", "", "", "", "", "", "", "", "", "", 
  13.89, 1.1890781*^7, 423.062, 17.5, 2.562, 1.504, 702.225, 71.7, 293.068, 
  6.05, "", "", 6.144, 0.8, 61.58, 0.433}, {"BDI", "Africa", "Burundi", 
  "2020-04-19", 5., 0., 0., 1., 0., 0.143, 0.42, 0., 0., 0.084, 0., 0.012, 
  "", "", "", "", "", "", "", "", "", "", "", "", "", "", "", "", "", "", "", 
  "", "", "", "", "", "", "", "", 13.89, 1.1890781*^7, 423.062, 17.5, 2.562, 
  1.504, 702.225, 71.7, 293.068, 6.05, "", "", 6.144, 0.8, 61.58, 0.433}, 
 {"BDI", "Africa", "Burundi", "2020-04-20", 5., 0., 0., 1., 0., 0., 0.42, 0., 
  0., 0.084, 0., 0., "", "", "", "", "", "", "", "", "", "", "", "", "", "", 
  "", "", "", "", "", "", "", "", "", "", "", "", "", 13.89, 1.1890781*^7, 
  423.062, 17.5, 2.562, 1.504, 702.225, 71.7, 293.068, 6.05, "", "", 6.144, 
  0.8, 61.58, 0.433}, {"BDI", "Africa", "Burundi", "2020-04-21", 5., 0., 0., 
  1., 0., 0., 0.42, 0., 0., 0.084, 0., 0., "", "", "", "", "", "", "", "", 
  "", "", "", "", "", "", "", "", "", "", "", "", "", "", "", "", "", "", "", 
  13.89, 1.1890781*^7, 423.062, 17.5, 2.562, 1.504, 702.225, 71.7, 293.068, 
  6.05, "", "", 6.144, 0.8, 61.58, 0.433}, {"BDI", "Africa", "Burundi", 
  "2020-04-22", 11., 6., 0.857, 1., 0., 0., 0.925, 0.505, 0.072, 0.084, 0., 
  0., "", "", "", "", "", "", "", "", "", "", "", "", "", "", "", "", "", "", 
  "", "", "", "", "", "", "", "", "", 13.89, 1.1890781*^7, 423.062, 17.5, 
  2.562, 1.504, 702.225, 71.7, 293.068, 6.05, "", "", 6.144, 0.8, 61.58, 
  0.433}, {"BDI", "Africa", "Burundi", "2020-04-23", 11., 0., 0.857, 1., 0., 
  0., 0.925, 0., 0.072, 0.084, 0., 0., "", "", "", "", "", "", "", "", "", 
  "", "", "", "", "", "", "", "", "", "", "", "", "", "", "", "", "", "", 
  13.89, 1.1890781*^7, 423.062, 17.5, 2.562, 1.504, 702.225, 71.7, 293.068, 
  6.05, "", "", 6.144, 0.8, 61.58, 0.433}, {"BDI", "Africa", "Burundi", 
  "2020-04-24", 11., 0., 0.857, 1., 0., 0., 0.925, 0., 0.072, 0.084, 0., 0., 
  "", "", "", "", "", "", "", "", "", "", "", "", "", "", "", "", "", "", "", 
  "", "", "", "", "", "", "", "", 13.89, 1.1890781*^7, 423.062, 17.5, 2.562, 
  1.504, 702.225, 71.7, 293.068, 6.05, "", "", 6.144, 0.8, 61.58, 0.433}, 
 {"BDI", "Africa", "Burundi", "2020-04-25", 11., 0., 0.857, 1., 0., 0., 
  0.925, 0., 0.072, 0.084, 0., 0., "", "", "", "", "", "", "", "", "", "", 
  "", "", "", "", "", "", "", "", "", "", "", "", "", "", "", "", "", 13.89, 
  1.1890781*^7, 423.062, 17.5, 2.562, 1.504, 702.225, 71.7, 293.068, 6.05, 
  "", "", 6.144, 0.8, 61.58, 0.433}, {"BDI", "Africa", "Burundi", 
  "2020-04-26", 11., 0., 0.857, 1., 0., 0., 0.925, 0., 0.072, 0.084, 0., 0., 
  "", "", "", "", "", "", "", "", "", "", "", "", "", "", "", "", "", "", "", 
  "", "", "", "", "", "", "", "", 13.89, 1.1890781*^7, 423.062, 17.5, 2.562, 
  1.504, 702.225, 71.7, 293.068, 6.05, "", "", 6.144, 0.8, 61.58, 0.433}, 
 {"BDI", "Africa", "Burundi", "2020-04-27", 11., 0., 0.857, 1., 0., 0., 
  0.925, 0., 0.072, 0.084, 0., 0., "", "", "", "", "", "", "", "", "", "", 
  "", "", "", "", "", "", "", "", "", "", "", "", "", "", "", "", "", 13.89, 
  1.1890781*^7, 423.062, 17.5, 2.562, 1.504, 702.225, 71.7, 293.068, 6.05, 
  "", "", 6.144, 0.8, 61.58, 0.433}, {"BDI", "Africa", "Burundi", 
  "2020-04-28", 11., 0., 0.857, 1., 0., 0., 0.925, 0., 0.072, 0.084, 0., 0., 
  "", "", "", "", "", "", "", "", "", "", "", "", "", "", "", "", "", "", "", 
  "", "", "", "", "", "", "", "", 13.89, 1.1890781*^7, 423.062, 17.5, 2.562, 
  1.504, 702.225, 71.7, 293.068, 6.05, "", "", 6.144, 0.8, 61.58, 0.433}, 
 {"BDI", "Africa", "Burundi", "2020-04-29", 11., 0., 0., 1., 0., 0., 0.925, 
  0., 0., 0.084, 0., 0., "", "", "", "", "", "", "", "", "", "", "", "", "", 
  "", "", "", "", "", "", "", "", "", "", "", "", "", "", 13.89, 
  1.1890781*^7, 423.062, 17.5, 2.562, 1.504, 702.225, 71.7, 293.068, 6.05, 
  "", "", 6.144, 0.8, 61.58, 0.433}, {"BDI", "Africa", "Burundi", 
  "2020-04-30", 11., 0., 0., 1., 0., 0., 0.925, 0., 0., 0.084, 0., 0., "", 
  "", "", "", "", "", "", "", "", "", "", "", "", "", "", "", "", "", "", "", 
  "", "", "", "", "", "", "", 13.89, 1.1890781*^7, 423.062, 17.5, 2.562, 
  1.504, 702.225, 71.7, 293.068, 6.05, "", "", 6.144, 0.8, 61.58, 0.433}, 
 {"BDI", "Africa", "Burundi", "2020-05-01", 11., 0., 0., 1., 0., 0., 0.925, 
  0., 0., 0.084, 0., 0., "", "", "", "", "", "", "", "", "", "", "", "", "", 
  "", "", "", "", "", "", "", "", "", "", "", "", "", "", 13.89, 
  1.1890781*^7, 423.062, 17.5, 2.562, 1.504, 702.225, 71.7, 293.068, 6.05, 
  "", "", 6.144, 0.8, 61.58, 0.433}, {"BDI", "Africa", "Burundi", 
  "2020-05-02", 15., 4., 0.571, 1., 0., 0., 1.261, 0.336, 0.048, 0.084, 0., 
  0., "", "", "", "", "", "", "", "", "", "", "", "", "", "", "", "", "", "", 
  "", "", "", "", "", "", "", "", "", 13.89, 1.1890781*^7, 423.062, 17.5, 
  2.562, 1.504, 702.225, 71.7, 293.068, 6.05, "", "", 6.144, 0.8, 61.58, 
  0.433}, {"BDI", "Africa", "Burundi", "2020-05-03", 15., 0., 0.571, 1., 0., 
  0., 1.261, 0., 0.048, 0.084, 0., 0., "", "", "", "", "", "", "", "", "", 
  "", "", "", "", "", "", "", "", "", "", "", "", "", "", "", "", "", "", 
  13.89, 1.1890781*^7, 423.062, 17.5, 2.562, 1.504, 702.225, 71.7, 293.068, 
  6.05, "", "", 6.144, 0.8, 61.58, 0.433}, {"BDI", "Africa", "Burundi", 
  "2020-05-04", 15., 0., 0.571, 1., 0., 0., 1.261, 0., 0.048, 0.084, 0., 0., 
  "", "", "", "", "", "", "", "", "", "", "", "", "", "", "", "", "", "", "", 
  "", "", "", "", "", "", "", "", 13.89, 1.1890781*^7, 423.062, 17.5, 2.562, 
  1.504, 702.225, 71.7, 293.068, 6.05, "", "", 6.144, 0.8, 61.58, 0.433}, 
 {"BDI", "Africa", "Burundi", "2020-05-05", 15., 0., 0.571, 1., 0., 0., 
  1.261, 0., 0.048, 0.084, 0., 0., "", "", "", "", "", "", "", "", "", "", 
  "", "", "", "", "", "", "", "", "", "", "", "", "", "", "", "", "", 13.89, 
  1.1890781*^7, 423.062, 17.5, 2.562, 1.504, 702.225, 71.7, 293.068, 6.05, 
  "", "", 6.144, 0.8, 61.58, 0.433}, {"BDI", "Africa", "Burundi", 
  "2020-05-06", 15., 0., 0.571, 1., 0., 0., 1.261, 0., 0.048, 0.084, 0., 0., 
  "", "", "", "", "", "", "", "", "", "", "", "", "", "", "", "", "", "", "", 
  "", "", "", "", "", "", "", "", 13.89, 1.1890781*^7, 423.062, 17.5, 2.562, 
  1.504, 702.225, 71.7, 293.068, 6.05, "", "", 6.144, 0.8, 61.58, 0.433}, 
 {"BDI", "Africa", "Burundi", "2020-05-07", 15., 0., 0.571, 1., 0., 0., 
  1.261, 0., 0.048, 0.084, 0., 0., "", "", "", "", "", "", "", "", "", "", 
  "", "", "", "", "", "", "", "", "", "", "", "", "", "", "", "", "", 13.89, 
  1.1890781*^7, 423.062, 17.5, 2.562, 1.504, 702.225, 71.7, 293.068, 6.05, 
  "", "", 6.144, 0.8, 61.58, 0.433}, {"BDI", "Africa", "Burundi", 
  "2020-05-08", 15., 0., 0.571, 1., 0., 0., 1.261, 0., 0.048, 0.084, 0., 0., 
  "", "", "", "", "", "", "", "", "", "", "", "", "", "", "", "", "", "", "", 
  "", "", "", "", "", "", "", "", 13.89, 1.1890781*^7, 423.062, 17.5, 2.562, 
  1.504, 702.225, 71.7, 293.068, 6.05, "", "", 6.144, 0.8, 61.58, 0.433}, 
 {"BDI", "Africa", "Burundi", "2020-05-09", 15., 0., 0., 1., 0., 0., 1.261, 
  0., 0., 0.084, 0., 0., "", "", "", "", "", "", "", "", "", "", "", "", "", 
  "", "", "", "", "", "", "", "", "", "", "", "", "", "", 13.89, 
  1.1890781*^7, 423.062, 17.5, 2.562, 1.504, 702.225, 71.7, 293.068, 6.05, 
  "", "", 6.144, 0.8, 61.58, 0.433}, {"BDI", "Africa", "Burundi", 
  "2020-05-10", 15., 0., 0., 1., 0., 0., 1.261, 0., 0., 0.084, 0., 0., "", 
  "", "", "", "", "", "", "", "", "", "", "", "", "", "", "", "", "", "", "", 
  "", "", "", "", "", "", "", 13.89, 1.1890781*^7, 423.062, 17.5, 2.562, 
  1.504, 702.225, 71.7, 293.068, 6.05, "", "", 6.144, 0.8, 61.58, 0.433}, 
 {"BDI", "Africa", "Burundi", "2020-05-11", 15., 0., 0., 1., 0., 0., 1.261, 
  0., 0., 0.084, 0., 0., "", "", "", "", "", "", "", "", "", "", "", "", "", 
  "", "", "", "", "", "", "", "", "", "", "", "", "", "", 13.89, 
  1.1890781*^7, 423.062, 17.5, 2.562, 1.504, 702.225, 71.7, 293.068, 6.05, 
  "", "", 6.144, 0.8, 61.58, 0.433}, {"BDI", "Africa", "Burundi", 
  "2020-05-12", 15., 0., 0., 1., 0., 0., 1.261, 0., 0., 0.084, 0., 0., "", 
  "", "", "", "", "", "", "", "", "", "", "", "", "", "", "", "", "", "", "", 
  "", "", "", "", "", "", "", 13.89, 1.1890781*^7, 423.062, 17.5, 2.562, 
  1.504, 702.225, 71.7, 293.068, 6.05, "", "", 6.144, 0.8, 61.58, 0.433}, 
 {"BDI", "Africa", "Burundi", "2020-05-13", 15., 0., 0., 1., 0., 0., 1.261, 
  0., 0., 0.084, 0., 0., "", "", "", "", "", "", "", "", "", "", "", "", "", 
  "", "", "", "", "", "", "", "", "", "", "", "", "", "", 13.89, 
  1.1890781*^7, 423.062, 17.5, 2.562, 1.504, 702.225, 71.7, 293.068, 6.05, 
  "", "", 6.144, 0.8, 61.58, 0.433}, {"BDI", "Africa", "Burundi", 
  "2020-05-14", 15., 0., 0., 1., 0., 0., 1.261, 0., 0., 0.084, 0., 0., "", 
  "", "", "", "", "", "", "", "", "", "", "", "", "", "", "", "", "", "", "", 
  "", "", "", "", "", "", "", 13.89, 1.1890781*^7, 423.062, 17.5, 2.562, 
  1.504, 702.225, 71.7, 293.068, 6.05, "", "", 6.144, 0.8, 61.58, 0.433}, 
 {"BDI", "Africa", "Burundi", "2020-05-15", 15., 0., 0., 1., 0., 0., 1.261, 
  0., 0., 0.084, 0., 0., "", "", "", "", "", "", "", "", "", "", "", "", "", 
  "", "", "", "", "", "", "", "", "", "", "", "", "", "", 13.89, 
  1.1890781*^7, 423.062, 17.5, 2.562, 1.504, 702.225, 71.7, 293.068, 6.05, 
  "", "", 6.144, 0.8, 61.58, 0.433}, {"BDI", "Africa", "Burundi", 
  "2020-05-16", 15., 0., 0., 1., 0., 0., 1.261, 0., 0., 0.084, 0., 0., "", 
  "", "", "", "", "", "", "", "", "", "", "", "", "", "", "", "", "", "", "", 
  "", "", "", "", "", "", "", 13.89, 1.1890781*^7, 423.062, 17.5, 2.562, 
  1.504, 702.225, 71.7, 293.068, 6.05, "", "", 6.144, 0.8, 61.58, 0.433}, 
 {"BDI", "Africa", "Burundi", "2020-05-17", 23., 8., 1.143, 1., 0., 0., 
  1.934, 0.673, 0.096, 0.084, 0., 0., "", "", "", "", "", "", "", "", "", "", 
  "", "", "", "", "", "", "", "", "", "", "", "", "", "", "", "", "", 13.89, 
  1.1890781*^7, 423.062, 17.5, 2.562, 1.504, 702.225, 71.7, 293.068, 6.05, 
  "", "", 6.144, 0.8, 61.58, 0.433}, {"BDI", "Africa", "Burundi", 
  "2020-05-18", 42., 19., 3.857, 1., 0., 0., 3.532, 1.598, 0.324, 0.084, 0., 
  0., "", "", "", "", "", "", "", "", "", "", "", "", "", "", "", "", "", "", 
  "", "", "", "", "", "", "", "", "", 13.89, 1.1890781*^7, 423.062, 17.5, 
  2.562, 1.504, 702.225, 71.7, 293.068, 6.05, "", "", 6.144, 0.8, 61.58, 
  0.433}, {"BDI", "Africa", "Burundi", "2020-05-19", 42., 0., 3.857, 1., 0., 
  0., 3.532, 0., 0.324, 0.084, 0., 0., "", "", "", "", "", "", "", "", "", 
  "", "", "", "", "", "", "", "", "", "", "", "", "", "", "", "", "", "", 
  13.89, 1.1890781*^7, 423.062, 17.5, 2.562, 1.504, 702.225, 71.7, 293.068, 
  6.05, "", "", 6.144, 0.8, 61.58, 0.433}, {"BDI", "Africa", "Burundi", 
  "2020-05-20", 42., 0., 3.857, 1., 0., 0., 3.532, 0., 0.324, 0.084, 0., 0., 
  "", "", "", "", "", "", "", "", "", "", "", "", "", "", "", "", "", "", "", 
  "", "", "", "", "", "", "", "", 13.89, 1.1890781*^7, 423.062, 17.5, 2.562, 
  1.504, 702.225, 71.7, 293.068, 6.05, "", "", 6.144, 0.8, 61.58, 0.433}, 
 {"BDI", "Africa", "Burundi", "2020-05-21", 42., 0., 3.857, 1., 0., 0., 
  3.532, 0., 0.324, 0.084, 0., 0., "", "", "", "", "", "", "", "", "", "", 
  "", "", "", "", "", "", "", "", "", "", "", "", "", "", "", "", "", 13.89, 
  1.1890781*^7, 423.062, 17.5, 2.562, 1.504, 702.225, 71.7, 293.068, 6.05, 
  "", "", 6.144, 0.8, 61.58, 0.433}, {"BDI", "Africa", "Burundi", 
  "2020-05-22", 42., 0., 3.857, 1., 0., 0., 3.532, 0., 0.324, 0.084, 0., 0., 
  "", "", "", "", "", "", "", "", "", "", "", "", "", "", "", "", "", "", "", 
  "", "", "", "", "", "", "", "", 13.89, 1.1890781*^7, 423.062, 17.5, 2.562, 
  1.504, 702.225, 71.7, 293.068, 6.05, "", "", 6.144, 0.8, 61.58, 0.433}, 
 {"BDI", "Africa", "Burundi", "2020-05-23", 42., 0., 3.857, 1., 0., 0., 
  3.532, 0., 0.324, 0.084, 0., 0., "", "", "", "", "", "", "", "", "", "", 
  "", "", "", "", "", "", "", "", "", "", "", "", "", "", "", "", "", 13.89, 
  1.1890781*^7, 423.062, 17.5, 2.562, 1.504, 702.225, 71.7, 293.068, 6.05, 
  "", "", 6.144, 0.8, 61.58, 0.433}, {"BDI", "Africa", "Burundi", 
  "2020-05-24", 42., 0., 2.714, 1., 0., 0., 3.532, 0., 0.228, 0.084, 0., 0., 
  "", "", "", "", "", "", "", "", "", "", "", "", "", "", "", "", "", "", "", 
  "", "", "", "", "", "", "", "", 13.89, 1.1890781*^7, 423.062, 17.5, 2.562, 
  1.504, 702.225, 71.7, 293.068, 6.05, "", "", 6.144, 0.8, 61.58, 0.433}, 
 {"BDI", "Africa", "Burundi", "2020-05-25", 42., 0., 0., 1., 0., 0., 3.532, 
  0., 0., 0.084, 0., 0., "", "", "", "", "", "", "", "", "", "", "", "", "", 
  "", "", "", "", "", "", "", "", "", "", "", "", "", "", 13.89, 
  1.1890781*^7, 423.062, 17.5, 2.562, 1.504, 702.225, 71.7, 293.068, 6.05, 
  "", "", 6.144, 0.8, 61.58, 0.433}, {"BDI", "Africa", "Burundi", 
  "2020-05-26", 42., 0., 0., 1., 0., 0., 3.532, 0., 0., 0.084, 0., 0., "", 
  "", "", "", "", "", "", "", "", "", "", "", "", "", "", "", "", "", "", "", 
  "", "", "", "", "", "", "", 13.89, 1.1890781*^7, 423.062, 17.5, 2.562, 
  1.504, 702.225, 71.7, 293.068, 6.05, "", "", 6.144, 0.8, 61.58, 0.433}, 
 {"BDI", "Africa", "Burundi", "2020-05-27", 42., 0., 0., 1., 0., 0., 3.532, 
  0., 0., 0.084, 0., 0., "", "", "", "", "", "", "", "", "", "", "", "", "", 
  "", "", "", "", "", "", "", "", "", "", "", "", "", "", 13.89, 
  1.1890781*^7, 423.062, 17.5, 2.562, 1.504, 702.225, 71.7, 293.068, 6.05, 
  "", "", 6.144, 0.8, 61.58, 0.433}, {"BDI", "Africa", "Burundi", 
  "2020-05-28", 42., 0., 0., 1., 0., 0., 3.532, 0., 0., 0.084, 0., 0., "", 
  "", "", "", "", "", "", "", "", "", "", "", "", "", "", "", "", "", "", "", 
  "", "", "", "", "", "", "", 13.89, 1.1890781*^7, 423.062, 17.5, 2.562, 
  1.504, 702.225, 71.7, 293.068, 6.05, "", "", 6.144, 0.8, 61.58, 0.433}, 
 {"BDI", "Africa", "Burundi", "2020-05-29", 42., 0., 0., 1., 0., 0., 3.532, 
  0., 0., 0.084, 0., 0., "", "", "", "", "", "", "", "", "", "", "", "", "", 
  "", "", "", "", "", "", "", "", "", "", "", "", "", "", 13.89, 
  1.1890781*^7, 423.062, 17.5, 2.562, 1.504, 702.225, 71.7, 293.068, 6.05, 
  "", "", 6.144, 0.8, 61.58, 0.433}, {"BDI", "Africa", "Burundi", 
  "2020-05-30", 63., 21., 3., 1., 0., 0., 5.298, 1.766, 0.252, 0.084, 0., 0., 
  "", "", "", "", "", "", "", "", "", "", "", "", "", "", "", "", "", "", "", 
  "", "", "", "", "", "", "", "", 13.89, 1.1890781*^7, 423.062, 17.5, 2.562, 
  1.504, 702.225, 71.7, 293.068, 6.05, "", "", 6.144, 0.8, 61.58, 0.433}, 
 {"BDI", "Africa", "Burundi", "2020-05-31", 63., 0., 3., 1., 0., 0., 5.298, 
  0., 0.252, 0.084, 0., 0., "", "", "", "", "", "", "", "", "", "", "", "", 
  "", "", "", "", "", "", "", "", "", "", "", "", "", "", "", 13.89, 
  1.1890781*^7, 423.062, 17.5, 2.562, 1.504, 702.225, 71.7, 293.068, 6.05, 
  "", "", 6.144, 0.8, 61.58, 0.433}, {"BDI", "Africa", "Burundi", 
  "2020-06-01", 63., 0., 3., 1., 0., 0., 5.298, 0., 0.252, 0.084, 0., 0., "", 
  "", "", "", "", "", "", "", "", "", "", "", "", "", "", "", "", "", "", "", 
  "", "", "", "", "", "", "", 13.89, 1.1890781*^7, 423.062, 17.5, 2.562, 
  1.504, 702.225, 71.7, 293.068, 6.05, "", "", 6.144, 0.8, 61.58, 0.433}, 
 {"BDI", "Africa", "Burundi", "2020-06-02", 63., 0., 3., 1., 0., 0., 5.298, 
  0., 0.252, 0.084, 0., 0., "", "", "", "", "", "", "", "", "", "", "", "", 
  "", "", "", "", "", "", "", "", "", "", "", "", "", "", "", 13.89, 
  1.1890781*^7, 423.062, 17.5, 2.562, 1.504, 702.225, 71.7, 293.068, 6.05, 
  "", "", 6.144, 0.8, 61.58, 0.433}, {"BDI", "Africa", "Burundi", 
  "2020-06-03", 63., 0., 3., 1., 0., 0., 5.298, 0., 0.252, 0.084, 0., 0., "", 
  "", "", "", "", "", "", "", "", "", "", "", "", "", "", "", "", "", "", "", 
  "", "", "", "", "", "", "", 13.89, 1.1890781*^7, 423.062, 17.5, 2.562, 
  1.504, 702.225, 71.7, 293.068, 6.05, "", "", 6.144, 0.8, 61.58, 0.433}, 
 {"BDI", "Africa", "Burundi", "2020-06-04", 63., 0., 3., 1., 0., 0., 5.298, 
  0., 0.252, 0.084, 0., 0., "", "", "", "", "", "", "", "", "", "", "", "", 
  "", "", "", "", "", "", "", "", "", "", "", "", "", "", "", 13.89, 
  1.1890781*^7, 423.062, 17.5, 2.562, 1.504, 702.225, 71.7, 293.068, 6.05, 
  "", "", 6.144, 0.8, 61.58, 0.433}, {"BDI", "Africa", "Burundi", 
  "2020-06-05", 63., 0., 3., 1., 0., 0., 5.298, 0., 0.252, 0.084, 0., 0., "", 
  "", "", "", "", "", "", "", "", "", "", "", "", "", "", "", "", "", "", "", 
  "", "", "", "", "", "", "", 13.89, 1.1890781*^7, 423.062, 17.5, 2.562, 
  1.504, 702.225, 71.7, 293.068, 6.05, "", "", 6.144, 0.8, 61.58, 0.433}, 
 {"BDI", "Africa", "Burundi", "2020-06-06", 83., 20., 2.857, 1., 0., 0., 
  6.98, 1.682, 0.24, 0.084, 0., 0., "", "", "", "", "", "", "", "", "", "", 
  "", "", "", "", "", "", "", "", "", "", "", "", "", "", "", "", "", 13.89, 
  1.1890781*^7, 423.062, 17.5, 2.562, 1.504, 702.225, 71.7, 293.068, 6.05, 
  "", "", 6.144, 0.8, 61.58, 0.433}, {"BDI", "Africa", "Burundi", 
  "2020-06-07", 83., 0., 2.857, 1., 0., 0., 6.98, 0., 0.24, 0.084, 0., 0., 
  "", "", "", "", "", "", "", "", "", "", "", "", "", "", "", "", "", "", "", 
  "", "", "", "", "", "", "", "", 13.89, 1.1890781*^7, 423.062, 17.5, 2.562, 
  1.504, 702.225, 71.7, 293.068, 6.05, "", "", 6.144, 0.8, 61.58, 0.433}, 
 {"BDI", "Africa", "Burundi", "2020-06-08", 83., 0., 2.857, 1., 0., 0., 6.98, 
  0., 0.24, 0.084, 0., 0., "", "", "", "", "", "", "", "", "", "", "", "", 
  "", "", "", "", "", "", "", "", "", "", "", "", "", "", "", 13.89, 
  1.1890781*^7, 423.062, 17.5, 2.562, 1.504, 702.225, 71.7, 293.068, 6.05, 
  "", "", 6.144, 0.8, 61.58, 0.433}, {"BDI", "Africa", "Burundi", 
  "2020-06-09", 83., 0., 2.857, 1., 0., 0., 6.98, 0., 0.24, 0.084, 0., 0., 
  "", "", "", "", "", "", "", "", "", "", "", "", "", "", "", "", "", "", "", 
  "", "", "", "", "", "", "", "", 13.89, 1.1890781*^7, 423.062, 17.5, 2.562, 
  1.504, 702.225, 71.7, 293.068, 6.05, "", "", 6.144, 0.8, 61.58, 0.433}, 
 {"BDI", "Africa", "Burundi", "2020-06-10", 83., 0., 2.857, 1., 0., 0., 6.98, 
  0., 0.24, 0.084, 0., 0., "", "", "", "", "", "", "", "", "", "", "", "", 
  "", "", "", "", "", "", "", "", "", "", "", "", "", "", "", 13.89, 
  1.1890781*^7, 423.062, 17.5, 2.562, 1.504, 702.225, 71.7, 293.068, 6.05, 
  "", "", 6.144, 0.8, 61.58, 0.433}, {"BDI", "Africa", "Burundi", 
  "2020-06-11", 85., 2., 3.143, 1., 0., 0., 7.148, 0.168, 0.264, 0.084, 0., 
  0., "", "", "", "", "", "", "", "", "", "", "", "", "", "", "", "", "", "", 
  "", "", "", "", "", "", "", "", "", 13.89, 1.1890781*^7, 423.062, 17.5, 
  2.562, 1.504, 702.225, 71.7, 293.068, 6.05, "", "", 6.144, 0.8, 61.58, 
  0.433}, {"BDI", "Africa", "Burundi", "2020-06-12", 85., 0., 3.143, 1., 0., 
  0., 7.148, 0., 0.264, 0.084, 0., 0., "", "", "", "", "", "", "", "", "", 
  "", "", "", "", "", "", "", "", "", "", "", "", "", "", "", "", "", "", 
  13.89, 1.1890781*^7, 423.062, 17.5, 2.562, 1.504, 702.225, 71.7, 293.068, 
  6.05, "", "", 6.144, 0.8, 61.58, 0.433}, {"BDI", "Africa", "Burundi", 
  "2020-06-13", 85., 0., 0.286, 1., 0., 0., 7.148, 0., 0.024, 0.084, 0., 0., 
  "", "", "", "", "", "", "", "", "", "", "", "", "", "", "", "", "", "", "", 
  "", "", "", "", "", "", "", "", 13.89, 1.1890781*^7, 423.062, 17.5, 2.562, 
  1.504, 702.225, 71.7, 293.068, 6.05, "", "", 6.144, 0.8, 61.58, 0.433}, 
 {"BDI", "Africa", "Burundi", "2020-06-14", 85., 0., 0.286, 1., 0., 0., 
  7.148, 0., 0.024, 0.084, 0., 0., "", "", "", "", "", "", "", "", "", "", 
  "", "", "", "", "", "", "", "", "", "", "", "", "", "", "", "", "", 13.89, 
  1.1890781*^7, 423.062, 17.5, 2.562, 1.504, 702.225, 71.7, 293.068, 6.05, 
  "", "", 6.144, 0.8, 61.58, 0.433}, {"BDI", "Africa", "Burundi", 
  "2020-06-15", 85., 0., 0.286, 1., 0., 0., 7.148, 0., 0.024, 0.084, 0., 0., 
  "", "", "", "", "", "", "", "", "", "", "", "", "", "", "", "", "", "", "", 
  "", "", "", "", "", "", "", "", 13.89, 1.1890781*^7, 423.062, 17.5, 2.562, 
  1.504, 702.225, 71.7, 293.068, 6.05, "", "", 6.144, 0.8, 61.58, 0.433}, 
 {"BDI", "Africa", "Burundi", "2020-06-16", 104., 19., 3., 1., 0., 0., 8.746, 
  1.598, 0.252, 0.084, 0., 0., "", "", "", "", "", "", "", "", "", "", "", 
  "", "", "", "", "", "", "", "", "", "", "", "", "", "", "", "", 13.89, 
  1.1890781*^7, 423.062, 17.5, 2.562, 1.504, 702.225, 71.7, 293.068, 6.05, 
  "", "", 6.144, 0.8, 61.58, 0.433}, {"BDI", "Africa", "Burundi", 
  "2020-06-17", 104., 0., 3., 1., 0., 0., 8.746, 0., 0.252, 0.084, 0., 0., 
  0.66, "", "", "", "", "", "", "", "", "", "", "", "", "", "", "", "", "", 
  "", "", "", "", "", "", "", "", "", 13.89, 1.1890781*^7, 423.062, 17.5, 
  2.562, 1.504, 702.225, 71.7, 293.068, 6.05, "", "", 6.144, 0.8, 61.58, 
  0.433}, {"BDI", "Africa", "Burundi", "2020-06-18", 104., 0., 2.714, 1., 0., 
  0., 8.746, 0., 0.228, 0.084, 0., 0., 0.66, "", "", "", "", "", "", "", "", 
  "", "", "", "", "", "", "", "", "", "", "", "", "", "", "", "", "", "", 
  13.89, 1.1890781*^7, 423.062, 17.5, 2.562, 1.504, 702.225, 71.7, 293.068, 
  6.05, "", "", 6.144, 0.8, 61.58, 0.433}, {"BDI", "Africa", "Burundi", 
  "2020-06-19", 104., 0., 2.714, 1., 0., 0., 8.746, 0., 0.228, 0.084, 0., 0., 
  0.66, "", "", "", "", "", "", "", "", "", "", "", "", "", "", "", "", "", 
  "", "", "", "", "", "", "", "", "", 13.89, 1.1890781*^7, 423.062, 17.5, 
  2.562, 1.504, 702.225, 71.7, 293.068, 6.05, "", "", 6.144, 0.8, 61.58, 
  0.433}, {"BDI", "Africa", "Burundi", "2020-06-20", 104., 0., 2.714, 1., 0., 
  0., 8.746, 0., 0.228, 0.084, 0., 0., 0.66, "", "", "", "", "", "", "", "", 
  "", "", "", "", "", "", "", "", "", "", "", "", "", "", "", "", "", "", 
  13.89, 1.1890781*^7, 423.062, 17.5, 2.562, 1.504, 702.225, 71.7, 293.068, 
  6.05, "", "", 6.144, 0.8, 61.58, 0.433}, {"BDI", "Africa", "Burundi", 
  "2020-06-21", 144., 40., 8.429, 1., 0., 0., 12.11, 3.364, 0.709, 0.084, 0., 
  0., 0.66, "", "", "", "", "", "", "", "", "", "", "", "", "", "", "", "", 
  "", "", "", "", "", "", "", "", "", "", 13.89, 1.1890781*^7, 423.062, 17.5, 
  2.562, 1.504, 702.225, 71.7, 293.068, 6.05, "", "", 6.144, 0.8, 61.58, 
  0.433}, {"BDI", "Africa", "Burundi", "2020-06-22", 144., 0., 8.429, 1., 0., 
  0., 12.11, 0., 0.709, 0.084, 0., 0., 0.65, "", "", "", "", "", "", "", "", 
  "", "", "", "", "", "", "", "", "", "", "", "", "", "", "", "", "", "", 
  13.89, 1.1890781*^7, 423.062, 17.5, 2.562, 1.504, 702.225, 71.7, 293.068, 
  6.05, "", "", 6.144, 0.8, 61.58, 0.433}, {"BDI", "Africa", "Burundi", 
  "2020-06-23", 144., 0., 5.714, 1., 0., 0., 12.11, 0., 0.481, 0.084, 0., 0., 
  0.65, "", "", "", "", "", "", "", "", "", "", "", "", "", "", "", "", "", 
  "", "", "", "", "", "", "", "", "", 13.89, 1.1890781*^7, 423.062, 17.5, 
  2.562, 1.504, 702.225, 71.7, 293.068, 6.05, "", "", 6.144, 0.8, 61.58, 
  0.433}, {"BDI", "Africa", "Burundi", "2020-06-24", 144., 0., 5.714, 1., 0., 
  0., 12.11, 0., 0.481, 0.084, 0., 0., 0.65, "", "", "", "", "", "", "", "", 
  "", "", "", "", "", "", "", "", "", "", "", "", "", "", "", "", "", "", 
  13.89, 1.1890781*^7, 423.062, 17.5, 2.562, 1.504, 702.225, 71.7, 293.068, 
  6.05, "", "", 6.144, 0.8, 61.58, 0.433}, {"BDI", "Africa", "Burundi", 
  "2020-06-25", 144., 0., 5.714, 1., 0., 0., 12.11, 0., 0.481, 0.084, 0., 0., 
  0.64, "", "", "", "", "", "", "", "", "", "", "", "", "", "", "", "", "", 
  "", "", "", "", "", "", "", "", "", 13.89, 1.1890781*^7, 423.062, 17.5, 
  2.562, 1.504, 702.225, 71.7, 293.068, 6.05, "", "", 6.144, 0.8, 61.58, 
  0.433}, {"BDI", "Africa", "Burundi", "2020-06-26", 144., 0., 5.714, 1., 0., 
  0., 12.11, 0., 0.481, 0.084, 0., 0., 0.64, "", "", "", "", "", "", "", "", 
  "", "", "", "", "", "", "", "", "", "", "", "", "", "", "", "", "", "", 
  13.89, 1.1890781*^7, 423.062, 17.5, 2.562, 1.504, 702.225, 71.7, 293.068, 
  6.05, "", "", 6.144, 0.8, 61.58, 0.433}, {"BDI", "Africa", "Burundi", 
  "2020-06-27", 170., 26., 9.429, 1., 0., 0., 14.297, 2.187, 0.793, 0.084, 
  0., 0., 0.64, "", "", "", "", "", "", "", "", "", "", "", "", "", "", "", 
  "", "", "", "", "", "", "", "", "", "", "", 13.89, 1.1890781*^7, 423.062, 
  17.5, 2.562, 1.504, 702.225, 71.7, 293.068, 6.05, "", "", 6.144, 0.8, 
  61.58, 0.433}, {"BDI", "Africa", "Burundi", "2020-06-28", 170., 0., 3.714, 
  1., 0., 0., 14.297, 0., 0.312, 0.084, 0., 0., 0.63, "", "", "", "", "", "", 
  "", "", "", "", "", "", "", "", "", "", "", "", "", "", "", "", "", "", "", 
  "", 13.89, 1.1890781*^7, 423.062, 17.5, 2.562, 1.504, 702.225, 71.7, 
  293.068, 6.05, "", "", 6.144, 0.8, 61.58, 0.433}, 
 {"BDI", "Africa", "Burundi", "2020-06-29", 170., 0., 3.714, 1., 0., 0., 
  14.297, 0., 0.312, 0.084, 0., 0., 0.63, "", "", "", "", "", "", "", "", "", 
  "", "", "", "", "", "", "", "", "", "", "", "", "", "", "", "", "", 13.89, 
  1.1890781*^7, 423.062, 17.5, 2.562, 1.504, 702.225, 71.7, 293.068, 6.05, 
  "", "", 6.144, 0.8, 61.58, 0.433}, {"BDI", "Africa", "Burundi", 
  "2020-06-30", 170., 0., 3.714, 1., 0., 0., 14.297, 0., 0.312, 0.084, 0., 
  0., 0.63, "", "", "", "", "", "", "", "", "", "", "", "", "", "", "", "", 
  "", "", "", "", "", "", "", "", "", "", 13.89, 1.1890781*^7, 423.062, 17.5, 
  2.562, 1.504, 702.225, 71.7, 293.068, 6.05, "", "", 6.144, 0.8, 61.58, 
  0.433}, {"BDI", "Africa", "Burundi", "2020-07-01", 170., 0., 3.714, 1., 0., 
  0., 14.297, 0., 0.312, 0.084, 0., 0., 0.62, "", "", "", "", "", "", "", "", 
  "", "", "", "", "", "", "", "", "", "", "", "", "", "", "", "", "", "", 
  13.89, 1.1890781*^7, 423.062, 17.5, 2.562, 1.504, 702.225, 71.7, 293.068, 
  6.05, "", "", 6.144, 0.8, 61.58, 0.433}, {"BDI", "Africa", "Burundi", 
  "2020-07-02", 170., 0., 3.714, 1., 0., 0., 14.297, 0., 0.312, 0.084, 0., 
  0., 0.62, "", "", "", "", "", "", "", "", "", "", "", "", "", "", "", "", 
  "", "", "", "", "", "", "", "", "", "", 13.89, 1.1890781*^7, 423.062, 17.5, 
  2.562, 1.504, 702.225, 71.7, 293.068, 6.05, "", "", 6.144, 0.8, 61.58, 
  0.433}, {"BDI", "Africa", "Burundi", "2020-07-03", 191., 21., 6.714, 1., 
  0., 0., 16.063, 1.766, 0.565, 0.084, 0., 0., 0.62, "", "", "", "", "", "", 
  "", "", "", "", "", "", "", "", "", "", "", "", "", "", "", "", "", "", "", 
  "", 13.89, 1.1890781*^7, 423.062, 17.5, 2.562, 1.504, 702.225, 71.7, 
  293.068, 6.05, "", "", 6.144, 0.8, 61.58, 0.433}, 
 {"BDI", "Africa", "Burundi", "2020-07-04", 191., 0., 3., 1., 0., 0., 16.063, 
  0., 0.252, 0.084, 0., 0., 0.62, "", "", "", "", "", "", "", "", "", "", "", 
  "", "", "", "", "", "", "", "", "", "", "", "", "", "", "", 13.89, 
  1.1890781*^7, 423.062, 17.5, 2.562, 1.504, 702.225, 71.7, 293.068, 6.05, 
  "", "", 6.144, 0.8, 61.58, 0.433}, {"BDI", "Africa", "Burundi", 
  "2020-07-05", 191., 0., 3., 1., 0., 0., 16.063, 0., 0.252, 0.084, 0., 0., 
  0.62, "", "", "", "", "", "", "", "", "", "", "", "", "", "", "", "", "", 
  "", "", "", "", "", "", "", "", "", 13.89, 1.1890781*^7, 423.062, 17.5, 
  2.562, 1.504, 702.225, 71.7, 293.068, 6.05, "", "", 6.144, 0.8, 61.58, 
  0.433}, {"BDI", "Africa", "Burundi", "2020-07-06", 191., 0., 3., 1., 0., 
  0., 16.063, 0., 0.252, 0.084, 0., 0., 0.62, "", "", "", "", "", "", "", "", 
  "", "", "", "", "", "", "", "", "", "", "", "", "", "", "", "", "", "", 
  13.89, 1.1890781*^7, 423.062, 17.5, 2.562, 1.504, 702.225, 71.7, 293.068, 
  6.05, "", "", 6.144, 0.8, 61.58, 0.433}, {"BDI", "Africa", "Burundi", 
  "2020-07-07", 191., 0., 3., 1., 0., 0., 16.063, 0., 0.252, 0.084, 0., 0., 
  0.62, "", "", "", "", "", "", "", "", "", "", "", "", "", "", "", "", "", 
  "", "", "", "", "", "", "", "", "", 13.89, 1.1890781*^7, 423.062, 17.5, 
  2.562, 1.504, 702.225, 71.7, 293.068, 6.05, "", "", 6.144, 0.8, 61.58, 
  0.433}, {"BDI", "Africa", "Burundi", "2020-07-08", 191., 0., 3., 1., 0., 
  0., 16.063, 0., 0.252, 0.084, 0., 0., 0.62, "", "", "", "", "", "", "", "", 
  "", "", "", "", "", "", "", "", "", "", "", "", "", "", "", "", "", "", 
  13.89, 1.1890781*^7, 423.062, 17.5, 2.562, 1.504, 702.225, 71.7, 293.068, 
  6.05, "", "", 6.144, 0.8, 61.58, 0.433}, {"BDI", "Africa", "Burundi", 
  "2020-07-09", 191., 0., 3., 1., 0., 0., 16.063, 0., 0.252, 0.084, 0., 0., 
  0.62, "", "", "", "", "", "", "", "", "", "", "", "", "", "", "", "", "", 
  "", "", "", "", "", "", "", "", "", 13.89, 1.1890781*^7, 423.062, 17.5, 
  2.562, 1.504, 702.225, 71.7, 293.068, 6.05, "", "", 6.144, 0.8, 61.58, 
  0.433}, {"BDI", "Africa", "Burundi", "2020-07-10", 191., 0., 0., 1., 0., 
  0., 16.063, 0., 0., 0.084, 0., 0., 0.62, "", "", "", "", "", "", "", "", 
  "", "", "", "", "", "", "", "", "", "", "", "", "", "", "", "", "", "", 
  13.89, 1.1890781*^7, 423.062, 17.5, 2.562, 1.504, 702.225, 71.7, 293.068, 
  6.05, "", "", 6.144, 0.8, 61.58, 0.433}, {"BDI", "Africa", "Burundi", 
  "2020-07-11", 191., 0., 0., 1., 0., 0., 16.063, 0., 0., 0.084, 0., 0., 
  0.62, "", "", "", "", "", "", "", "", "", "", "", "", "", "", "", "", "", 
  "", "", "", "", "", "", "", "", "", 13.89, 1.1890781*^7, 423.062, 17.5, 
  2.562, 1.504, 702.225, 71.7, 293.068, 6.05, "", "", 6.144, 0.8, 61.58, 
  0.433}, {"BDI", "Africa", "Burundi", "2020-07-12", 191., 0., 0., 1., 0., 
  0., 16.063, 0., 0., 0.084, 0., 0., 0.63, "", "", "", "", "", "", "", "", 
  "", "", "", "", "", "", "", "", "", "", "", "", "", "", "", "", "", "", 
  13.89, 1.1890781*^7, 423.062, 17.5, 2.562, 1.504, 702.225, 71.7, 293.068, 
  6.05, "", "", 6.144, 0.8, 61.58, 0.433}, {"BDI", "Africa", "Burundi", 
  "2020-07-13", 269., 78., 11.143, 1., 0., 0., 22.623, 6.56, 0.937, 0.084, 
  0., 0., 0.63, "", "", "", "", "", "", "", "", "", "", "", "", "", "", "", 
  "", "", "", "", "", "", "", "", "", "", "", 13.89, 1.1890781*^7, 423.062, 
  17.5, 2.562, 1.504, 702.225, 71.7, 293.068, 6.05, "", "", 6.144, 0.8, 
  61.58, 0.433}, {"BDI", "Africa", "Burundi", "2020-07-14", 269., 0., 11.143, 
  1., 0., 0., 22.623, 0., 0.937, 0.084, 0., 0., 0.64, "", "", "", "", "", "", 
  "", "", "", "", "", "", "", "", "", "", "", "", "", "", "", "", "", "", "", 
  "", 13.89, 1.1890781*^7, 423.062, 17.5, 2.562, 1.504, 702.225, 71.7, 
  293.068, 6.05, "", "", 6.144, 0.8, 61.58, 0.433}, 
 {"BDI", "Africa", "Burundi", "2020-07-15", 269., 0., 11.143, 1., 0., 0., 
  22.623, 0., 0.937, 0.084, 0., 0., 0.64, "", "", "", "", "", "", "", "", "", 
  "", "", "", "", "", "", "", "", "", "", "", "", "", "", "", "", "", 13.89, 
  1.1890781*^7, 423.062, 17.5, 2.562, 1.504, 702.225, 71.7, 293.068, 6.05, 
  "", "", 6.144, 0.8, 61.58, 0.433}, {"BDI", "Africa", "Burundi", 
  "2020-07-16", 303., 34., 16., 1., 0., 0., 25.482, 2.859, 1.346, 0.084, 0., 
  0., 0.65, "", "", "", "", "", "", "", "", "", "", "", "", "", "", "", "", 
  "", "", "", "", "", "", "", "", "", "", 13.89, 1.1890781*^7, 423.062, 17.5, 
  2.562, 1.504, 702.225, 71.7, 293.068, 6.05, "", "", 6.144, 0.8, 61.58, 
  0.433}, {"BDI", "Africa", "Burundi", "2020-07-17", 310., 7., 17., 1., 0., 
  0., 26.071, 0.589, 1.43, 0.084, 0., 0., 0.65, "", "", "", "", "", "", "", 
  "", "", "", "", "", "", "", "", "", "", "", "", "", "", "", "", "", "", "", 
  13.89, 1.1890781*^7, 423.062, 17.5, 2.562, 1.504, 702.225, 71.7, 293.068, 
  6.05, "", "", 6.144, 0.8, 61.58, 0.433}, {"BDI", "Africa", "Burundi", 
  "2020-07-18", 310., 0., 17., 1., 0., 0., 26.071, 0., 1.43, 0.084, 0., 0., 
  0.65, "", "", "", "", "", "", "", "", "", "", "", "", "", "", "", "", "", 
  "", "", "", "", "", "", "", "", "", 13.89, 1.1890781*^7, 423.062, 17.5, 
  2.562, 1.504, 702.225, 71.7, 293.068, 6.05, "", "", 6.144, 0.8, 61.58, 
  0.433}, {"BDI", "Africa", "Burundi", "2020-07-19", 310., 0., 17., 1., 0., 
  0., 26.071, 0., 1.43, 0.084, 0., 0., 0.66, "", "", "", "", "", "", "", "", 
  "", "", "", "", "", "", "", "", "", "", "", "", "", "", "", "", "", "", 
  13.89, 1.1890781*^7, 423.062, 17.5, 2.562, 1.504, 702.225, 71.7, 293.068, 
  6.05, "", "", 6.144, 0.8, 61.58, 0.433}, {"BDI", "Africa", "Burundi", 
  "2020-07-20", 322., 12., 7.571, 1., 0., 0., 27.08, 1.009, 0.637, 0.084, 0., 
  0., 0.66, "", "", "", "", "", "", "", "", "", "", "", "", "", "", "", "", 
  "", "", "", "", "", "", "", "", "", "", 13.89, 1.1890781*^7, 423.062, 17.5, 
  2.562, 1.504, 702.225, 71.7, 293.068, 6.05, "", "", 6.144, 0.8, 61.58, 
  0.433}, {"BDI", "Africa", "Burundi", "2020-07-21", 328., 6., 8.429, 1., 0., 
  0., 27.584, 0.505, 0.709, 0.084, 0., 0., 0.66, "", "", "", "", "", "", "", 
  "", "", "", "", "", "", "", "", "", "", "", "", "", "", "", "", "", "", "", 
  13.89, 1.1890781*^7, 423.062, 17.5, 2.562, 1.504, 702.225, 71.7, 293.068, 
  6.05, "", "", 6.144, 0.8, 61.58, 0.433}, {"BDI", "Africa", "Burundi", 
  "2020-07-22", 328., 0., 8.429, 1., 0., 0., 27.584, 0., 0.709, 0.084, 0., 
  0., 0.67, "", "", "", "", "", "", "", "", "", "", "", "", "", "", "", "", 
  "", "", "", "", "", "", "", "", "", "", 13.89, 1.1890781*^7, 423.062, 17.5, 
  2.562, 1.504, 702.225, 71.7, 293.068, 6.05, "", "", 6.144, 0.8, 61.58, 
  0.433}, {"BDI", "Africa", "Burundi", "2020-07-23", 345., 17., 6., 1., 0., 
  0., 29.014, 1.43, 0.505, 0.084, 0., 0., 0.67, "", "", "", "", "", "", "", 
  "", "", "", "", "", "", "", "", "", "", "", "", "", "", "", "", "", "", "", 
  13.89, 1.1890781*^7, 423.062, 17.5, 2.562, 1.504, 702.225, 71.7, 293.068, 
  6.05, "", "", 6.144, 0.8, 61.58, 0.433}, {"BDI", "Africa", "Burundi", 
  "2020-07-24", 345., 0., 5., 1., 0., 0., 29.014, 0., 0.42, 0.084, 0., 0., 
  0.67, "", "", "", "", "", "", "", "", "", "", "", "", "", "", "", "", "", 
  "", "", "", "", "", "", "", "", "", 13.89, 1.1890781*^7, 423.062, 17.5, 
  2.562, 1.504, 702.225, 71.7, 293.068, 6.05, "", "", 6.144, 0.8, 61.58, 
  0.433}, {"BDI", "Africa", "Burundi", "2020-07-25", 361., 16., 7.286, 1., 
  0., 0., 30.36, 1.346, 0.613, 0.084, 0., 0., 0.67, "", "", "", "", "", "", 
  "", "", "", "", "", "", "", "", "", "", "", "", "", "", "", "", "", "", "", 
  "", 13.89, 1.1890781*^7, 423.062, 17.5, 2.562, 1.504, 702.225, 71.7, 
  293.068, 6.05, "", "", 6.144, 0.8, 61.58, 0.433}, 
 {"BDI", "Africa", "Burundi", "2020-07-26", 361., 0., 7.286, 1., 0., 0., 
  30.36, 0., 0.613, 0.084, 0., 0., 0.68, "", "", "", "", "", "", "", "", "", 
  "", "", "", "", "", "", "", "", "", "", "", "", "", "", "", "", "", 13.89, 
  1.1890781*^7, 423.062, 17.5, 2.562, 1.504, 702.225, 71.7, 293.068, 6.05, 
  "", "", 6.144, 0.8, 61.58, 0.433}, {"BDI", "Africa", "Burundi", 
  "2020-07-27", 378., 17., 8., 1., 0., 0., 31.789, 1.43, 0.673, 0.084, 0., 
  0., 0.68, "", "", "", "", "", "", "", "", "", "", "", "", "", "", "", "", 
  "", "", "", "", "", "", "", "", "", "", 13.89, 1.1890781*^7, 423.062, 17.5, 
  2.562, 1.504, 702.225, 71.7, 293.068, 6.05, "", "", 6.144, 0.8, 61.58, 
  0.433}, {"BDI", "Africa", "Burundi", "2020-07-28", 378., 0., 7.143, 1., 0., 
  0., 31.789, 0., 0.601, 0.084, 0., 0., 0.68, "", "", "", "", "", "", "", "", 
  "", "", "", "", "", "", "", "", "", "", "", "", "", "", "", "", "", "", 
  13.89, 1.1890781*^7, 423.062, 17.5, 2.562, 1.504, 702.225, 71.7, 293.068, 
  6.05, "", "", 6.144, 0.8, 61.58, 0.433}, {"BDI", "Africa", "Burundi", 
  "2020-07-29", 387., 9., 8.429, 1., 0., 0., 32.546, 0.757, 0.709, 0.084, 0., 
  0., 0.68, "", "", "", "", "", "", "", "", "", "", "", "", "", "", "", "", 
  "", "", "", "", "", "", "", "", "", "", 13.89, 1.1890781*^7, 423.062, 17.5, 
  2.562, 1.504, 702.225, 71.7, 293.068, 6.05, "", "", 6.144, 0.8, 61.58, 
  0.433}, {"BDI", "Africa", "Burundi", "2020-07-30", 387., 0., 6., 1., 0., 
  0., 32.546, 0., 0.505, 0.084, 0., 0., 0.68, "", "", "", "", "", "", "", "", 
  "", "", "", "", "", "", "", "", "", "", "", "", "", "", "", "", "", "", 
  13.89, 1.1890781*^7, 423.062, 17.5, 2.562, 1.504, 702.225, 71.7, 293.068, 
  6.05, "", "", 6.144, 0.8, 61.58, 0.433}, {"BDI", "Africa", "Burundi", 
  "2020-07-31", 387., 0., 6., 1., 0., 0., 32.546, 0., 0.505, 0.084, 0., 0., 
  0.68, "", "", "", "", "", "", "", "", "", "", "", "", "", "", "", "", "", 
  "", "", "", "", "", "", "", "", "", 13.89, 1.1890781*^7, 423.062, 17.5, 
  2.562, 1.504, 702.225, 71.7, 293.068, 6.05, "", "", 6.144, 0.8, 61.58, 
  0.433}, {"BDI", "Africa", "Burundi", "2020-08-01", 395., 8., 4.857, 1., 0., 
  0., 33.219, 0.673, 0.408, 0.084, 0., 0., 0.68, "", "", "", "", "", "", "", 
  "", "", "", "", "", "", "", "", "", "", "", "", "", "", "", "", "", "", "", 
  11.11, 1.1890781*^7, 423.062, 17.5, 2.562, 1.504, 702.225, 71.7, 293.068, 
  6.05, "", "", 6.144, 0.8, 61.58, 0.433}, {"BDI", "Africa", "Burundi", 
  "2020-08-02", 395., 0., 4.857, 1., 0., 0., 33.219, 0., 0.408, 0.084, 0., 
  0., 0.68, "", "", "", "", "", "", "", "", "", "", "", "", "", "", "", "", 
  "", "", "", "", "", "", "", "", "", "", 11.11, 1.1890781*^7, 423.062, 17.5, 
  2.562, 1.504, 702.225, 71.7, 293.068, 6.05, "", "", 6.144, 0.8, 61.58, 
  0.433}, {"BDI", "Africa", "Burundi", "2020-08-03", 395., 0., 2.429, 1., 0., 
  0., 33.219, 0., 0.204, 0.084, 0., 0., 0.68, "", "", "", "", "", "", "", "", 
  "", "", "", "", "", "", "", "", "", "", "", "", "", "", "", "", "", "", 
  11.11, 1.1890781*^7, 423.062, 17.5, 2.562, 1.504, 702.225, 71.7, 293.068, 
  6.05, "", "", 6.144, 0.8, 61.58, 0.433}, {"BDI", "Africa", "Burundi", 
  "2020-08-04", 395., 0., 2.429, 1., 0., 0., 33.219, 0., 0.204, 0.084, 0., 
  0., 0.69, "", "", "", "", "", "", "", "", "", "", "", "", "", "", "", "", 
  "", "", "", "", "", "", "", "", "", "", 11.11, 1.1890781*^7, 423.062, 17.5, 
  2.562, 1.504, 702.225, 71.7, 293.068, 6.05, "", "", 6.144, 0.8, 61.58, 
  0.433}, {"BDI", "Africa", "Burundi", "2020-08-05", 395., 0., 1.143, 1., 0., 
  0., 33.219, 0., 0.096, 0.084, 0., 0., 0.69, "", "", "", "", "", "", "", "", 
  "", "", "", "", "", "", "", "", "", "", "", "", "", "", "", "", "", "", 
  11.11, 1.1890781*^7, 423.062, 17.5, 2.562, 1.504, 702.225, 71.7, 293.068, 
  6.05, "", "", 6.144, 0.8, 61.58, 0.433}, {"BDI", "Africa", "Burundi", 
  "2020-08-06", 400., 5., 1.857, 1., 0., 0., 33.64, 0.42, 0.156, 0.084, 0., 
  0., 0.69, "", "", "", "", "", "", "", "", "", "", "", "", "", "", "", "", 
  "", "", "", "", "", "", "", "", "", "", 11.11, 1.1890781*^7, 423.062, 17.5, 
  2.562, 1.504, 702.225, 71.7, 293.068, 6.05, "", "", 6.144, 0.8, 61.58, 
  0.433}, {"BDI", "Africa", "Burundi", "2020-08-07", 400., 0., 1.857, 1., 0., 
  0., 33.64, 0., 0.156, 0.084, 0., 0., 0.69, "", "", "", "", "", "", "", "", 
  "", "", "", "", "", "", "", "", "", "", "", "", "", "", "", "", "", "", 
  11.11, 1.1890781*^7, 423.062, 17.5, 2.562, 1.504, 702.225, 71.7, 293.068, 
  6.05, "", "", 6.144, 0.8, 61.58, 0.433}, {"BDI", "Africa", "Burundi", 
  "2020-08-08", 405., 5., 1.429, 1., 0., 0., 34.06, 0.42, 0.12, 0.084, 0., 
  0., 0.7, "", "", "", "", "", "", "", "", "", "", "", "", "", "", "", "", 
  "", "", "", "", "", "", "", "", "", "", 11.11, 1.1890781*^7, 423.062, 17.5, 
  2.562, 1.504, 702.225, 71.7, 293.068, 6.05, "", "", 6.144, 0.8, 61.58, 
  0.433}, {"BDI", "Africa", "Burundi", "2020-08-09", 408., 3., 1.857, 1., 0., 
  0., 34.312, 0.252, 0.156, 0.084, 0., 0., 0.7, "", "", "", "", "", "", "", 
  "", "", "", "", "", "", "", "", "", "", "", "", "", "", "", "", "", "", "", 
  11.11, 1.1890781*^7, 423.062, 17.5, 2.562, 1.504, 702.225, 71.7, 293.068, 
  6.05, "", "", 6.144, 0.8, 61.58, 0.433}, {"BDI", "Africa", "Burundi", 
  "2020-08-10", 408., 0., 1.857, 1., 0., 0., 34.312, 0., 0.156, 0.084, 0., 
  0., 0.7, "", "", "", "", "", "", "", "", "", "", "", "", "", "", "", "", 
  "", "", "", "", "", "", "", "", "", "", 11.11, 1.1890781*^7, 423.062, 17.5, 
  2.562, 1.504, 702.225, 71.7, 293.068, 6.05, "", "", 6.144, 0.8, 61.58, 
  0.433}, {"BDI", "Africa", "Burundi", "2020-08-11", 408., 0., 1.857, 1., 0., 
  0., 34.312, 0., 0.156, 0.084, 0., 0., 0.71, "", "", "", "", "", "", "", "", 
  "", "", "", "", "", "", "", "", "", "", "", "", "", "", "", "", "", "", 
  11.11, 1.1890781*^7, 423.062, 17.5, 2.562, 1.504, 702.225, 71.7, 293.068, 
  6.05, "", "", 6.144, 0.8, 61.58, 0.433}, {"BDI", "Africa", "Burundi", 
  "2020-08-12", 409., 1., 2., 1., 0., 0., 34.396, 0.084, 0.168, 0.084, 0., 
  0., 0.71, "", "", "", "", "", "", "", "", "", "", "", "", "", "", "", "", 
  "", "", "", "", "", "", "", "", "", "", 11.11, 1.1890781*^7, 423.062, 17.5, 
  2.562, 1.504, 702.225, 71.7, 293.068, 6.05, "", "", 6.144, 0.8, 61.58, 
  0.433}, {"BDI", "Africa", "Burundi", "2020-08-13", 410., 1., 1.429, 1., 0., 
  0., 34.48, 0.084, 0.12, 0.084, 0., 0., 0.71, "", "", "", "", "", "", "", 
  "", "", "", "", "", "", "", "", "", "", "", "", "", "", "", "", "", "", "", 
  11.11, 1.1890781*^7, 423.062, 17.5, 2.562, 1.504, 702.225, 71.7, 293.068, 
  6.05, "", "", 6.144, 0.8, 61.58, 0.433}, {"BDI", "Africa", "Burundi", 
  "2020-08-14", 412., 2., 1.714, 1., 0., 0., 34.649, 0.168, 0.144, 0.084, 0., 
  0., 0.72, "", "", "", "", "", "", "", "", "", "", "", "", "", "", "", "", 
  "", "", "", "", "", "", "", "", "", "", 11.11, 1.1890781*^7, 423.062, 17.5, 
  2.562, 1.504, 702.225, 71.7, 293.068, 6.05, "", "", 6.144, 0.8, 61.58, 
  0.433}, {"BDI", "Africa", "Burundi", "2020-08-15", 412., 0., 1., 1., 0., 
  0., 34.649, 0., 0.084, 0.084, 0., 0., 0.72, "", "", "", "", "", "", "", "", 
  "", "", "", "", "", "", "", "", "", "", "", "", "", "", "", "", "", "", 
  11.11, 1.1890781*^7, 423.062, 17.5, 2.562, 1.504, 702.225, 71.7, 293.068, 
  6.05, "", "", 6.144, 0.8, 61.58, 0.433}, {"BDI", "Africa", "Burundi", 
  "2020-08-16", 413., 1., 0.714, 1., 0., 0., 34.733, 0.084, 0.06, 0.084, 0., 
  0., 0.73, "", "", "", "", "", "", "", "", "", "", "", "", "", "", "", "", 
  "", "", "", "", "", "", "", "", "", "", 11.11, 1.1890781*^7, 423.062, 17.5, 
  2.562, 1.504, 702.225, 71.7, 293.068, 6.05, "", "", 6.144, 0.8, 61.58, 
  0.433}, {"BDI", "Africa", "Burundi", "2020-08-17", 413., 0., 0.714, 1., 0., 
  0., 34.733, 0., 0.06, 0.084, 0., 0., 0.73, "", "", "", "", "", "", "", "", 
  "", "", "", "", "", "", "", "", "", "", "", "", "", "", "", "", "", "", 
  11.11, 1.1890781*^7, 423.062, 17.5, 2.562, 1.504, 702.225, 71.7, 293.068, 
  6.05, "", "", 6.144, 0.8, 61.58, 0.433}, {"BDI", "Africa", "Burundi", 
  "2020-08-18", 416., 3., 1.143, 1., 0., 0., 34.985, 0.252, 0.096, 0.084, 0., 
  0., 0.74, "", "", "", "", "", "", "", "", "", "", "", "", "", "", "", "", 
  "", "", "", "", "", "", "", "", "", "", 11.11, 1.1890781*^7, 423.062, 17.5, 
  2.562, 1.504, 702.225, 71.7, 293.068, 6.05, "", "", 6.144, 0.8, 61.58, 
  0.433}, {"BDI", "Africa", "Burundi", "2020-08-19", 422., 6., 1.857, 1., 0., 
  0., 35.49, 0.505, 0.156, 0.084, 0., 0., 0.74, "", "", "", "", "", "", "", 
  "", "", "", "", "", "", "", "", "", "", "", "", "", "", "", "", "", "", "", 
  11.11, 1.1890781*^7, 423.062, 17.5, 2.562, 1.504, 702.225, 71.7, 293.068, 
  6.05, "", "", 6.144, 0.8, 61.58, 0.433}, {"BDI", "Africa", "Burundi", 
  "2020-08-20", 422., 0., 1.714, 1., 0., 0., 35.49, 0., 0.144, 0.084, 0., 0., 
  0.74, "", "", "", "", "", "", "", "", "", "", "", "", "", "", "", "", "", 
  "", "", "", "", "", "", "", "", "", 11.11, 1.1890781*^7, 423.062, 17.5, 
  2.562, 1.504, 702.225, 71.7, 293.068, 6.05, "", "", 6.144, 0.8, 61.58, 
  0.433}, {"BDI", "Africa", "Burundi", "2020-08-21", 426., 4., 2., 1., 0., 
  0., 35.826, 0.336, 0.168, 0.084, 0., 0., 0.75, "", "", "", "", "", "", "", 
  "", "", "", "", "", "", "", "", "", "", "", "", "", "", "", "", "", "", "", 
  11.11, 1.1890781*^7, 423.062, 17.5, 2.562, 1.504, 702.225, 71.7, 293.068, 
  6.05, "", "", 6.144, 0.8, 61.58, 0.433}, {"BDI", "Africa", "Burundi", 
  "2020-08-22", 429., 3., 2.429, 1., 0., 0., 36.078, 0.252, 0.204, 0.084, 0., 
  0., 0.75, "", "", "", "", "", "", "", "", "", "", "", "", "", "", "", "", 
  "", "", "", "", "", "", "", "", "", "", 11.11, 1.1890781*^7, 423.062, 17.5, 
  2.562, 1.504, 702.225, 71.7, 293.068, 6.05, "", "", 6.144, 0.8, 61.58, 
  0.433}, {"BDI", "Africa", "Burundi", "2020-08-23", 430., 1., 2.429, 1., 0., 
  0., 36.162, 0.084, 0.204, 0.084, 0., 0., 0.75, "", "", "", "", "", "", "", 
  "", "", "", "", "", "", "", "", "", "", "", "", "", "", "", "", "", "", "", 
  11.11, 1.1890781*^7, 423.062, 17.5, 2.562, 1.504, 702.225, 71.7, 293.068, 
  6.05, "", "", 6.144, 0.8, 61.58, 0.433}, {"BDI", "Africa", "Burundi", 
  "2020-08-24", 430., 0., 2.429, 1., 0., 0., 36.162, 0., 0.204, 0.084, 0., 
  0., 0.75, "", "", "", "", "", "", "", "", "", "", "", "", "", "", "", "", 
  "", "", "", "", "", "", "", "", "", "", 11.11, 1.1890781*^7, 423.062, 17.5, 
  2.562, 1.504, 702.225, 71.7, 293.068, 6.05, "", "", 6.144, 0.8, 61.58, 
  0.433}, {"BDI", "Africa", "Burundi", "2020-08-25", 430., 0., 2., 1., 0., 
  0., 36.162, 0., 0.168, 0.084, 0., 0., 0.75, "", "", "", "", "", "", "", "", 
  "", "", "", "", "", "", "", "", "", "", "", "", "", "", "", "", "", "", 
  11.11, 1.1890781*^7, 423.062, 17.5, 2.562, 1.504, 702.225, 71.7, 293.068, 
  6.05, "", "", 6.144, 0.8, 61.58, 0.433}, {"BDI", "Africa", "Burundi", 
  "2020-08-26", 430., 0., 1.143, 1., 0., 0., 36.162, 0., 0.096, 0.084, 0., 
  0., 0.75, "", "", "", "", "", "", "", "", "", "", "", "", "", "", "", "", 
  "", "", "", "", "", "", "", "", "", "", 11.11, 1.1890781*^7, 423.062, 17.5, 
  2.562, 1.504, 702.225, 71.7, 293.068, 6.05, "", "", 6.144, 0.8, 61.58, 
  0.433}, {"BDI", "Africa", "Burundi", "2020-08-27", 431., 1., 1.286, 1., 0., 
  0., 36.247, 0.084, 0.108, 0.084, 0., 0., 0.75, "", "", "", "", "", "", "", 
  "", "", "", "", "", "", "", "", "", "", "", "", "", "", "", "", "", "", "", 
  11.11, 1.1890781*^7, 423.062, 17.5, 2.562, 1.504, 702.225, 71.7, 293.068, 
  6.05, "", "", 6.144, 0.8, 61.58, 0.433}, {"BDI", "Africa", "Burundi", 
  "2020-08-28", 433., 2., 1., 1., 0., 0., 36.415, 0.168, 0.084, 0.084, 0., 
  0., 0.75, "", "", "", "", "", "", "", "", "", "", "", "", "", "", "", "", 
  "", "", "", "", "", "", "", "", "", "", 11.11, 1.1890781*^7, 423.062, 17.5, 
  2.562, 1.504, 702.225, 71.7, 293.068, 6.05, "", "", 6.144, 0.8, 61.58, 
  0.433}, {"BDI", "Africa", "Burundi", "2020-08-29", 445., 12., 2.286, 1., 
  0., 0., 37.424, 1.009, 0.192, 0.084, 0., 0., 0.75, "", "", "", "", "", "", 
  "", "", "", "", "", "", "", "", "", "", "", "", "", "", "", "", "", "", "", 
  "", 11.11, 1.1890781*^7, 423.062, 17.5, 2.562, 1.504, 702.225, 71.7, 
  293.068, 6.05, "", "", 6.144, 0.8, 61.58, 0.433}, 
 {"BDI", "Africa", "Burundi", "2020-08-30", 445., 0., 2.143, 1., 0., 0., 
  37.424, 0., 0.18, 0.084, 0., 0., 0.76, "", "", "", "", "", "", "", "", "", 
  "", "", "", "", "", "", "", "", "", "", "", "", "", "", "", "", "", 11.11, 
  1.1890781*^7, 423.062, 17.5, 2.562, 1.504, 702.225, 71.7, 293.068, 6.05, 
  "", "", 6.144, 0.8, 61.58, 0.433}, {"BDI", "Africa", "Burundi", 
  "2020-08-31", 445., 0., 2.143, 1., 0., 0., 37.424, 0., 0.18, 0.084, 0., 0., 
  0.76, "", "", "", "", "", "", "", "", "", "", "", "", "", "", "", "", "", 
  "", "", "", "", "", "", "", "", "", 11.11, 1.1890781*^7, 423.062, 17.5, 
  2.562, 1.504, 702.225, 71.7, 293.068, 6.05, "", "", 6.144, 0.8, 61.58, 
  0.433}, {"BDI", "Africa", "Burundi", "2020-09-01", 445., 0., 2.143, 1., 0., 
  0., 37.424, 0., 0.18, 0.084, 0., 0., 0.76, "", "", "", "", "", "", "", "", 
  "", "", "", "", "", "", "", "", "", "", "", "", "", "", "", "", "", "", 
  11.11, 1.1890781*^7, 423.062, 17.5, 2.562, 1.504, 702.225, 71.7, 293.068, 
  6.05, "", "", 6.144, 0.8, 61.58, 0.433}, {"BDI", "Africa", "Burundi", 
  "2020-09-02", 448., 3., 2.571, 1., 0., 0., 37.676, 0.252, 0.216, 0.084, 0., 
  0., 0.76, "", "", "", "", "", "", "", "", "", "", "", "", "", "", "", "", 
  "", "", "", "", "", "", "", "", "", "", 11.11, 1.1890781*^7, 423.062, 17.5, 
  2.562, 1.504, 702.225, 71.7, 293.068, 6.05, "", "", 6.144, 0.8, 61.58, 
  0.433}, {"BDI", "Africa", "Burundi", "2020-09-03", 448., 0., 2.429, 1., 0., 
  0., 37.676, 0., 0.204, 0.084, 0., 0., 0.77, "", "", "", "", "", "", "", "", 
  "", "", "", "", "", "", "", "", "", "", "", "", "", "", "", "", "", "", 
  11.11, 1.1890781*^7, 423.062, 17.5, 2.562, 1.504, 702.225, 71.7, 293.068, 
  6.05, "", "", 6.144, 0.8, 61.58, 0.433}, {"BDI", "Africa", "Burundi", 
  "2020-09-04", 451., 3., 2.571, 1., 0., 0., 37.929, 0.252, 0.216, 0.084, 0., 
  0., 0.77, "", "", "", "", "", "", "", "", "", "", "", "", "", "", "", "", 
  "", "", "", "", "", "", "", "", "", "", 11.11, 1.1890781*^7, 423.062, 17.5, 
  2.562, 1.504, 702.225, 71.7, 293.068, 6.05, "", "", 6.144, 0.8, 61.58, 
  0.433}, {"BDI", "Africa", "Burundi", "2020-09-05", 460., 9., 2.143, 1., 0., 
  0., 38.685, 0.757, 0.18, 0.084, 0., 0., 0.77, "", "", "", "", "", "", "", 
  "", "", "", "", "", "", "", "", "", "", "", "", "", "", "", "", "", "", "", 
  11.11, 1.1890781*^7, 423.062, 17.5, 2.562, 1.504, 702.225, 71.7, 293.068, 
  6.05, "", "", 6.144, 0.8, 61.58, 0.433}, {"BDI", "Africa", "Burundi", 
  "2020-09-06", 462., 2., 2.429, 1., 0., 0., 38.854, 0.168, 0.204, 0.084, 0., 
  0., 0.77, "", "", "", "", "", "", "", "", "", "", "", "", "", "", "", "", 
  "", "", "", "", "", "", "", "", "", "", 11.11, 1.1890781*^7, 423.062, 17.5, 
  2.562, 1.504, 702.225, 71.7, 293.068, 6.05, "", "", 6.144, 0.8, 61.58, 
  0.433}, {"BDI", "Africa", "Burundi", "2020-09-07", 466., 4., 3., 1., 0., 
  0., 39.19, 0.336, 0.252, 0.084, 0., 0., 0.77, "", "", "", "", "", "", "", 
  "", "", "", "", "", "", "", "", "", "", "", "", "", "", "", "", "", "", "", 
  14.81, 1.1890781*^7, 423.062, 17.5, 2.562, 1.504, 702.225, 71.7, 293.068, 
  6.05, "", "", 6.144, 0.8, 61.58, 0.433}, {"BDI", "Africa", "Burundi", 
  "2020-09-08", 466., 0., 3., 1., 0., 0., 39.19, 0., 0.252, 0.084, 0., 0., 
  0.76, "", "", "", "", "", "", "", "", "", "", "", "", "", "", "", "", "", 
  "", "", "", "", "", "", "", "", "", 14.81, 1.1890781*^7, 423.062, 17.5, 
  2.562, 1.504, 702.225, 71.7, 293.068, 6.05, "", "", 6.144, 0.8, 61.58, 
  0.433}, {"BDI", "Africa", "Burundi", "2020-09-09", 466., 0., 2.571, 1., 0., 
  0., 39.19, 0., 0.216, 0.084, 0., 0., 0.76, "", "", "", "", "", "", "", "", 
  "", "", "", "", "", "", "", "", "", "", "", "", "", "", "", "", "", "", 
  14.81, 1.1890781*^7, 423.062, 17.5, 2.562, 1.504, 702.225, 71.7, 293.068, 
  6.05, "", "", 6.144, 0.8, 61.58, 0.433}, {"BDI", "Africa", "Burundi", 
  "2020-09-10", 469., 3., 3., 1., 0., 0., 39.442, 0.252, 0.252, 0.084, 0., 
  0., 0.76, "", "", "", "", "", "", "", "", "", "", "", "", "", "", "", "", 
  "", "", "", "", "", "", "", "", "", "", 14.81, 1.1890781*^7, 423.062, 17.5, 
  2.562, 1.504, 702.225, 71.7, 293.068, 6.05, "", "", 6.144, 0.8, 61.58, 
  0.433}, {"BDI", "Africa", "Burundi", "2020-09-11", 469., 0., 2.571, 1., 0., 
  0., 39.442, 0., 0.216, 0.084, 0., 0., 0.76, "", "", "", "", "", "", "", "", 
  "", "", "", "", "", "", "", "", "", "", "", "", "", "", "", "", "", "", 
  14.81, 1.1890781*^7, 423.062, 17.5, 2.562, 1.504, 702.225, 71.7, 293.068, 
  6.05, "", "", 6.144, 0.8, 61.58, 0.433}, {"BDI", "Africa", "Burundi", 
  "2020-09-12", 471., 2., 1.571, 1., 0., 0., 39.611, 0.168, 0.132, 0.084, 0., 
  0., 0.76, "", "", "", "", "", "", "", "", "", "", "", "", "", "", "", "", 
  "", "", "", "", "", "", "", "", "", "", 14.81, 1.1890781*^7, 423.062, 17.5, 
  2.562, 1.504, 702.225, 71.7, 293.068, 6.05, "", "", 6.144, 0.8, 61.58, 
  0.433}, {"BDI", "Africa", "Burundi", "2020-09-13", 472., 1., 1.429, 1., 0., 
  0., 39.695, 0.084, 0.12, 0.084, 0., 0., 0.76, "", "", "", "", "", "", "", 
  "", "", "", "", "", "", "", "", "", "", "", "", "", "", "", "", "", "", "", 
  14.81, 1.1890781*^7, 423.062, 17.5, 2.562, 1.504, 702.225, 71.7, 293.068, 
  6.05, "", "", 6.144, 0.8, 61.58, 0.433}, {"BDI", "Africa", "Burundi", 
  "2020-09-14", 472., 0., 0.857, 1., 0., 0., 39.695, 0., 0.072, 0.084, 0., 
  0., 0.76, "", "", "", "", "", "", "", "", "", "", "", "", "", "", "", "", 
  "", "", "", "", "", "", "", "", "", "", 14.81, 1.1890781*^7, 423.062, 17.5, 
  2.562, 1.504, 702.225, 71.7, 293.068, 6.05, "", "", 6.144, 0.8, 61.58, 
  0.433}, {"BDI", "Africa", "Burundi", "2020-09-15", 472., 0., 0.857, 1., 0., 
  0., 39.695, 0., 0.072, 0.084, 0., 0., 0.76, "", "", "", "", "", "", "", "", 
  "", "", "", "", "", "", "", "", "", "", "", "", "", "", "", "", "", "", 
  14.81, 1.1890781*^7, 423.062, 17.5, 2.562, 1.504, 702.225, 71.7, 293.068, 
  6.05, "", "", 6.144, 0.8, 61.58, 0.433}, {"BDI", "Africa", "Burundi", 
  "2020-09-16", 472., 0., 0.857, 1., 0., 0., 39.695, 0., 0.072, 0.084, 0., 
  0., 0.76, "", "", "", "", "", "", "", "", "", "", "", "", "", "", "", "", 
  "", "", "", "", "", "", "", "", "", "", 14.81, 1.1890781*^7, 423.062, 17.5, 
  2.562, 1.504, 702.225, 71.7, 293.068, 6.05, "", "", 6.144, 0.8, 61.58, 
  0.433}, {"BDI", "Africa", "Burundi", "2020-09-17", 473., 1., 0.571, 1., 0., 
  0., 39.779, 0.084, 0.048, 0.084, 0., 0., 0.76, "", "", "", "", "", "", "", 
  "", "", "", "", "", "", "", "", "", "", "", "", "", "", "", "", "", "", "", 
  14.81, 1.1890781*^7, 423.062, 17.5, 2.562, 1.504, 702.225, 71.7, 293.068, 
  6.05, "", "", 6.144, 0.8, 61.58, 0.433}, {"BDI", "Africa", "Burundi", 
  "2020-09-18", 473., 0., 0.571, 1., 0., 0., 39.779, 0., 0.048, 0.084, 0., 
  0., 0.76, "", "", "", "", "", "", "", "", "", "", "", "", "", "", "", "", 
  "", "", "", "", "", "", "", "", "", "", 14.81, 1.1890781*^7, 423.062, 17.5, 
  2.562, 1.504, 702.225, 71.7, 293.068, 6.05, "", "", 6.144, 0.8, 61.58, 
  0.433}, {"BDI", "Africa", "Burundi", "2020-09-19", 473., 0., 0.286, 1., 0., 
  0., 39.779, 0., 0.024, 0.084, 0., 0., 0.76, "", "", "", "", "", "", "", "", 
  "", "", "", "", "", "", "", "", "", "", "", "", "", "", "", "", "", "", 
  14.81, 1.1890781*^7, 423.062, 17.5, 2.562, 1.504, 702.225, 71.7, 293.068, 
  6.05, "", "", 6.144, 0.8, 61.58, 0.433}, {"BDI", "Africa", "Burundi", 
  "2020-09-20", 473., 0., 0.143, 1., 0., 0., 39.779, 0., 0.012, 0.084, 0., 
  0., 0.76, "", "", "", "", "", "", "", "", "", "", "", "", "", "", "", "", 
  "", "", "", "", "", "", "", "", "", "", 14.81, 1.1890781*^7, 423.062, 17.5, 
  2.562, 1.504, 702.225, 71.7, 293.068, 6.05, "", "", 6.144, 0.8, 61.58, 
  0.433}, {"BDI", "Africa", "Burundi", "2020-09-21", 474., 1., 0.286, 1., 0., 
  0., 39.863, 0.084, 0.024, 0.084, 0., 0., 0.77, "", "", "", "", "", "", "", 
  "", "", "", "", "", "", "", "", "", "", "", "", "", "", "", "", "", "", "", 
  14.81, 1.1890781*^7, 423.062, 17.5, 2.562, 1.504, 702.225, 71.7, 293.068, 
  6.05, "", "", 6.144, 0.8, 61.58, 0.433}, {"BDI", "Africa", "Burundi", 
  "2020-09-22", 474., 0., 0.286, 1., 0., 0., 39.863, 0., 0.024, 0.084, 0., 
  0., 0.77, "", "", "", "", "", "", "", "", "", "", "", "", "", "", "", "", 
  "", "", "", "", "", "", "", "", "", "", 14.81, 1.1890781*^7, 423.062, 17.5, 
  2.562, 1.504, 702.225, 71.7, 293.068, 6.05, "", "", 6.144, 0.8, 61.58, 
  0.433}, {"BDI", "Africa", "Burundi", "2020-09-23", 476., 2., 0.571, 1., 0., 
  0., 40.031, 0.168, 0.048, 0.084, 0., 0., 0.77, "", "", "", "", "", "", "", 
  "", "", "", "", "", "", "", "", "", "", "", "", "", "", "", "", "", "", "", 
  14.81, 1.1890781*^7, 423.062, 17.5, 2.562, 1.504, 702.225, 71.7, 293.068, 
  6.05, "", "", 6.144, 0.8, 61.58, 0.433}, {"BDI", "Africa", "Burundi", 
  "2020-09-24", 477., 1., 0.571, 1., 0., 0., 40.115, 0.084, 0.048, 0.084, 0., 
  0., 0.78, "", "", "", "", "", "", "", "", "", "", "", "", "", "", "", "", 
  "", "", "", "", "", "", "", "", "", "", 14.81, 1.1890781*^7, 423.062, 17.5, 
  2.562, 1.504, 702.225, 71.7, 293.068, 6.05, "", "", 6.144, 0.8, 61.58, 
  0.433}, {"BDI", "Africa", "Burundi", "2020-09-25", 483., 6., 1.429, 1., 0., 
  0., 40.62, 0.505, 0.12, 0.084, 0., 0., 0.78, "", "", "", "", "", "", "", 
  "", "", "", "", "", "", "", "", "", "", "", "", "", "", "", "", "", "", "", 
  14.81, 1.1890781*^7, 423.062, 17.5, 2.562, 1.504, 702.225, 71.7, 293.068, 
  6.05, "", "", 6.144, 0.8, 61.58, 0.433}, {"BDI", "Africa", "Burundi", 
  "2020-09-26", 485., 2., 1.714, 1., 0., 0., 40.788, 0.168, 0.144, 0.084, 0., 
  0., 0.78, "", "", "", "", "", "", "", "", "", "", "", "", "", "", "", "", 
  "", "", "", "", "", "", "", "", "", "", 14.81, 1.1890781*^7, 423.062, 17.5, 
  2.562, 1.504, 702.225, 71.7, 293.068, 6.05, "", "", 6.144, 0.8, 61.58, 
  0.433}, {"BDI", "Africa", "Burundi", "2020-09-27", 485., 0., 1.714, 1., 0., 
  0., 40.788, 0., 0.144, 0.084, 0., 0., 0.78, "", "", "", "", "", "", "", "", 
  "", "", "", "", "", "", "", "", "", "", "", "", "", "", "", "", "", "", 
  14.81, 1.1890781*^7, 423.062, 17.5, 2.562, 1.504, 702.225, 71.7, 293.068, 
  6.05, "", "", 6.144, 0.8, 61.58, 0.433}, {"BDI", "Africa", "Burundi", 
  "2020-09-28", 502., 17., 4., 1., 0., 0., 42.218, 1.43, 0.336, 0.084, 0., 
  0., 0.78, "", "", "", "", "", "", "", "", "", "", "", "", "", "", "", "", 
  "", "", "", "", "", "", "", "", "", "", 14.81, 1.1890781*^7, 423.062, 17.5, 
  2.562, 1.504, 702.225, 71.7, 293.068, 6.05, "", "", 6.144, 0.8, 61.58, 
  0.433}, {"BDI", "Africa", "Burundi", "2020-09-29", 506., 4., 4.571, 1., 0., 
  0., 42.554, 0.336, 0.384, 0.084, 0., 0., 0.78, "", "", "", "", "", "", "", 
  "", "", "", "", "", "", "", "", "", "", "", "", "", "", "", "", "", "", "", 
  14.81, 1.1890781*^7, 423.062, 17.5, 2.562, 1.504, 702.225, 71.7, 293.068, 
  6.05, "", "", 6.144, 0.8, 61.58, 0.433}, {"BDI", "Africa", "Burundi", 
  "2020-09-30", 508., 2., 4.571, 1., 0., 0., 42.722, 0.168, 0.384, 0.084, 0., 
  0., 0.78, "", "", "", "", "", "", "", "", "", "", "", "", "", "", "", "", 
  "", "", "", "", "", "", "", "", "", "", 14.81, 1.1890781*^7, 423.062, 17.5, 
  2.562, 1.504, 702.225, 71.7, 293.068, 6.05, "", "", 6.144, 0.8, 61.58, 
  0.433}, {"BDI", "Africa", "Burundi", "2020-10-01", 510., 2., 4.714, 1., 0., 
  0., 42.89, 0.168, 0.396, 0.084, 0., 0., 0.78, "", "", "", "", "", "", "", 
  "", "", "", "", "", "", "", "", "", "", "", "", "", "", "", "", "", "", "", 
  14.81, 1.1890781*^7, 423.062, 17.5, 2.562, 1.504, 702.225, 71.7, 293.068, 
  6.05, "", "", 6.144, 0.8, 61.58, 0.433}, {"BDI", "Africa", "Burundi", 
  "2020-10-02", 513., 3., 4.286, 1., 0., 0., 43.143, 0.252, 0.36, 0.084, 0., 
  0., 0.78, "", "", "", "", "", "", "", "", "", "", "", "", "", "", "", "", 
  "", "", "", "", "", "", "", "", "", "", 14.81, 1.1890781*^7, 423.062, 17.5, 
  2.562, 1.504, 702.225, 71.7, 293.068, 6.05, "", "", 6.144, 0.8, 61.58, 
  0.433}, {"BDI", "Africa", "Burundi", "2020-10-03", 513., 0., 4., 1., 0., 
  0., 43.143, 0., 0.336, 0.084, 0., 0., 0.78, "", "", "", "", "", "", "", "", 
  "", "", "", "", "", "", "", "", "", "", "", "", "", "", "", "", "", "", 
  14.81, 1.1890781*^7, 423.062, 17.5, 2.562, 1.504, 702.225, 71.7, 293.068, 
  6.05, "", "", 6.144, 0.8, 61.58, 0.433}, {"BDI", "Africa", "Burundi", 
  "2020-10-04", 513., 0., 4., 1., 0., 0., 43.143, 0., 0.336, 0.084, 0., 0., 
  0.79, "", "", "", "", "", "", "", "", "", "", "", "", "", "", "", "", "", 
  "", "", "", "", "", "", "", "", "", 14.81, 1.1890781*^7, 423.062, 17.5, 
  2.562, 1.504, 702.225, 71.7, 293.068, 6.05, "", "", 6.144, 0.8, 61.58, 
  0.433}, {"BDI", "Africa", "Burundi", "2020-10-05", 514., 1., 1.714, 1., 0., 
  0., 43.227, 0.084, 0.144, 0.084, 0., 0., 0.79, "", "", "", "", "", "", "", 
  "", "", "", "", "", "", "", "", "", "", "", "", "", "", "", "", "", "", "", 
  14.81, 1.1890781*^7, 423.062, 17.5, 2.562, 1.504, 702.225, 71.7, 293.068, 
  6.05, "", "", 6.144, 0.8, 61.58, 0.433}, {"BDI", "Africa", "Burundi", 
  "2020-10-06", 514., 0., 1.143, 1., 0., 0., 43.227, 0., 0.096, 0.084, 0., 
  0., 0.79, "", "", "", "", "", "", "", "", "", "", "", "", "", "", "", "", 
  "", "", "", "", "", "", "", "", "", "", 14.81, 1.1890781*^7, 423.062, 17.5, 
  2.562, 1.504, 702.225, 71.7, 293.068, 6.05, "", "", 6.144, 0.8, 61.58, 
  0.433}, {"BDI", "Africa", "Burundi", "2020-10-07", 515., 1., 1., 1., 0., 
  0., 43.311, 0.084, 0.084, 0.084, 0., 0., 0.8, "", "", "", "", "", "", "", 
  "", "", "", "", "", "", "", "", "", "", "", "", "", "", "", "", "", "", "", 
  14.81, 1.1890781*^7, 423.062, 17.5, 2.562, 1.504, 702.225, 71.7, 293.068, 
  6.05, "", "", 6.144, 0.8, 61.58, 0.433}, {"BDI", "Africa", "Burundi", 
  "2020-10-08", 515., 0., 0.714, 1., 0., 0., 43.311, 0., 0.06, 0.084, 0., 0., 
  0.8, "", "", "", "", "", "", "", "", "", "", "", "", "", "", "", "", "", 
  "", "", "", "", "", "", "", "", "", 14.81, 1.1890781*^7, 423.062, 17.5, 
  2.562, 1.504, 702.225, 71.7, 293.068, 6.05, "", "", 6.144, 0.8, 61.58, 
  0.433}, {"BDI", "Africa", "Burundi", "2020-10-09", 515., 0., 0.286, 1., 0., 
  0., 43.311, 0., 0.024, 0.084, 0., 0., 0.81, "", "", "", "", "", "", "", "", 
  "", "", "", "", "", "", "", "", "", "", "", "", "", "", "", "", "", "", 
  14.81, 1.1890781*^7, 423.062, 17.5, 2.562, 1.504, 702.225, 71.7, 293.068, 
  6.05, "", "", 6.144, 0.8, 61.58, 0.433}, {"BDI", "Africa", "Burundi", 
  "2020-10-10", 517., 2., 0.571, 1., 0., 0., 43.479, 0.168, 0.048, 0.084, 0., 
  0., 0.81, "", "", "", "", "", "", "", "", "", "", "", "", "", "", "", "", 
  "", "", "", "", "", "", "", "", "", "", 14.81, 1.1890781*^7, 423.062, 17.5, 
  2.562, 1.504, 702.225, 71.7, 293.068, 6.05, "", "", 6.144, 0.8, 61.58, 
  0.433}, {"BDI", "Africa", "Burundi", "2020-10-11", 524., 7., 1.571, 1., 0., 
  0., 44.068, 0.589, 0.132, 0.084, 0., 0., 0.82, "", "", "", "", "", "", "", 
  "", "", "", "", "", "", "", "", "", "", "", "", "", "", "", "", "", "", "", 
  14.81, 1.1890781*^7, 423.062, 17.5, 2.562, 1.504, 702.225, 71.7, 293.068, 
  6.05, "", "", 6.144, 0.8, 61.58, 0.433}, {"BDI", "Africa", "Burundi", 
  "2020-10-12", 525., 1., 1.571, 1., 0., 0., 44.152, 0.084, 0.132, 0.084, 0., 
  0., 0.82, "", "", "", "", "", "", "", "", "", "", "", "", "", "", "", "", 
  "", "", "", "", "", "", "", "", "", "", 14.81, 1.1890781*^7, 423.062, 17.5, 
  2.562, 1.504, 702.225, 71.7, 293.068, 6.05, "", "", 6.144, 0.8, 61.58, 
  0.433}, {"BDI", "Africa", "Burundi", "2020-10-13", 529., 4., 2.143, 1., 0., 
  0., 44.488, 0.336, 0.18, 0.084, 0., 0., 0.83, "", "", "", "", "", "", "", 
  "", "", "", "", "", "", "", "", "", "", "", "", "", "", "", "", "", "", "", 
  14.81, 1.1890781*^7, 423.062, 17.5, 2.562, 1.504, 702.225, 71.7, 293.068, 
  6.05, "", "", 6.144, 0.8, 61.58, 0.433}, {"BDI", "Africa", "Burundi", 
  "2020-10-14", 529., 0., 2., 1., 0., 0., 44.488, 0., 0.168, 0.084, 0., 0., 
  0.83, "", "", "", "", "", "", "", "", "", "", "", "", "", "", "", "", "", 
  "", "", "", "", "", "", "", "", "", 14.81, 1.1890781*^7, 423.062, 17.5, 
  2.562, 1.504, 702.225, 71.7, 293.068, 6.05, "", "", 6.144, 0.8, 61.58, 
  0.433}, {"BDI", "Africa", "Burundi", "2020-10-15", 529., 0., 2., 1., 0., 
  0., 44.488, 0., 0.168, 0.084, 0., 0., 0.84, "", "", "", "", "", "", "", "", 
  "", "", "", "", "", "", "", "", "", "", "", "", "", "", "", "", "", "", 
  14.81, 1.1890781*^7, 423.062, 17.5, 2.562, 1.504, 702.225, 71.7, 293.068, 
  6.05, "", "", 6.144, 0.8, 61.58, 0.433}, {"BDI", "Africa", "Burundi", 
  "2020-10-16", 531., 2., 2.286, 1., 0., 0., 44.656, 0.168, 0.192, 0.084, 0., 
  0., 0.84, "", "", "", "", "", "", "", "", "", "", "", "", "", "", "", "", 
  "", "", "", "", "", "", "", "", "", "", 14.81, 1.1890781*^7, 423.062, 17.5, 
  2.562, 1.504, 702.225, 71.7, 293.068, 6.05, "", "", 6.144, 0.8, 61.58, 
  0.433}, {"BDI", "Africa", "Burundi", "2020-10-17", 536., 5., 2.714, 1., 0., 
  0., 45.077, 0.42, 0.228, 0.084, 0., 0., 0.85, "", "", "", "", "", "", "", 
  "", "", "", "", "", "", "", "", "", "", "", "", "", "", "", "", "", "", "", 
  14.81, 1.1890781*^7, 423.062, 17.5, 2.562, 1.504, 702.225, 71.7, 293.068, 
  6.05, "", "", 6.144, 0.8, 61.58, 0.433}, {"BDI", "Africa", "Burundi", 
  "2020-10-18", 542., 6., 2.571, 1., 0., 0., 45.582, 0.505, 0.216, 0.084, 0., 
  0., 0.85, "", "", "", "", "", "", "", "", "", "", "", "", "", "", "", "", 
  "", "", "", "", "", "", "", "", "", "", 14.81, 1.1890781*^7, 423.062, 17.5, 
  2.562, 1.504, 702.225, 71.7, 293.068, 6.05, "", "", 6.144, 0.8, 61.58, 
  0.433}, {"BDI", "Africa", "Burundi", "2020-10-19", 549., 7., 3.429, 1., 0., 
  0., 46.17, 0.589, 0.288, 0.084, 0., 0., 0.86, "", "", "", "", "", "", "", 
  "", "", "", "", "", "", "", "", "", "", "", "", "", "", "", "", "", "", "", 
  14.81, 1.1890781*^7, 423.062, 17.5, 2.562, 1.504, 702.225, 71.7, 293.068, 
  6.05, "", "", 6.144, 0.8, 61.58, 0.433}, {"BDI", "Africa", "Burundi", 
  "2020-10-20", 550., 1., 3., 1., 0., 0., 46.254, 0.084, 0.252, 0.084, 0., 
  0., 0.85, "", "", "", "", "", "", "", "", "", "", "", "", "", "", "", "", 
  "", "", "", "", "", "", "", "", "", "", 14.81, 1.1890781*^7, 423.062, 17.5, 
  2.562, 1.504, 702.225, 71.7, 293.068, 6.05, "", "", 6.144, 0.8, 61.58, 
  0.433}, {"BDI", "Africa", "Burundi", "2020-10-21", 550., 0., 3., 1., 0., 
  0., 46.254, 0., 0.252, 0.084, 0., 0., 0.86, "", "", "", "", "", "", "", "", 
  "", "", "", "", "", "", "", "", "", "", "", "", "", "", "", "", "", "", 
  14.81, 1.1890781*^7, 423.062, 17.5, 2.562, 1.504, 702.225, 71.7, 293.068, 
  6.05, "", "", 6.144, 0.8, 61.58, 0.433}, {"BDI", "Africa", "Burundi", 
  "2020-10-22", 551., 1., 3.143, 1., 0., 0., 46.338, 0.084, 0.264, 0.084, 0., 
  0., 0.86, "", "", "", "", "", "", "", "", "", "", "", "", "", "", "", "", 
  "", "", "", "", "", "", "", "", "", "", 14.81, 1.1890781*^7, 423.062, 17.5, 
  2.562, 1.504, 702.225, 71.7, 293.068, 6.05, "", "", 6.144, 0.8, 61.58, 
  0.433}, {"BDI", "Africa", "Burundi", "2020-10-23", 553., 2., 3.143, 1., 0., 
  0., 46.507, 0.168, 0.264, 0.084, 0., 0., 0.86, "", "", "", "", "", "", "", 
  "", "", "", "", "", "", "", "", "", "", "", "", "", "", "", "", "", "", "", 
  14.81, 1.1890781*^7, 423.062, 17.5, 2.562, 1.504, 702.225, 71.7, 293.068, 
  6.05, "", "", 6.144, 0.8, 61.58, 0.433}, {"BDI", "Africa", "Burundi", 
  "2020-10-24", 555., 2., 2.714, 1., 0., 0., 46.675, 0.168, 0.228, 0.084, 0., 
  0., 0.86, "", "", "", "", "", "", "", "", "", "", "", "", "", "", "", "", 
  "", "", "", "", "", "", "", "", "", "", 14.81, 1.1890781*^7, 423.062, 17.5, 
  2.562, 1.504, 702.225, 71.7, 293.068, 6.05, "", "", 6.144, 0.8, 61.58, 
  0.433}, {"BDI", "Africa", "Burundi", "2020-10-25", 557., 2., 2.143, 1., 0., 
  0., 46.843, 0.168, 0.18, 0.084, 0., 0., 0.86, "", "", "", "", "", "", "", 
  "", "", "", "", "", "", "", "", "", "", "", "", "", "", "", "", "", "", "", 
  14.81, 1.1890781*^7, 423.062, 17.5, 2.562, 1.504, 702.225, 71.7, 293.068, 
  6.05, "", "", 6.144, 0.8, 61.58, 0.433}, {"BDI", "Africa", "Burundi", 
  "2020-10-26", 557., 0., 1.143, 1., 0., 0., 46.843, 0., 0.096, 0.084, 0., 
  0., 0.86, "", "", "", "", "", "", "", "", "", "", "", "", "", "", "", "", 
  "", "", "", "", "", "", "", "", "", "", 14.81, 1.1890781*^7, 423.062, 17.5, 
  2.562, 1.504, 702.225, 71.7, 293.068, 6.05, "", "", 6.144, 0.8, 61.58, 
  0.433}, {"BDI", "Africa", "Burundi", "2020-10-27", 558., 1., 1.143, 1., 0., 
  0., 46.927, 0.084, 0.096, 0.084, 0., 0., 0.87, "", "", "", "", "", "", "", 
  "", "", "", "", "", "", "", "", "", "", "", "", "", "", "", "", "", "", "", 
  14.81, 1.1890781*^7, 423.062, 17.5, 2.562, 1.504, 702.225, 71.7, 293.068, 
  6.05, "", "", 6.144, 0.8, 61.58, 0.433}, {"BDI", "Africa", "Burundi", 
  "2020-10-28", 559., 1., 1.286, 1., 0., 0., 47.011, 0.084, 0.108, 0.084, 0., 
  0., 0.87, "", "", "", "", "", "", "", "", "", "", "", "", "", "", "", "", 
  "", "", "", "", "", "", "", "", "", "", 14.81, 1.1890781*^7, 423.062, 17.5, 
  2.562, 1.504, 702.225, 71.7, 293.068, 6.05, "", "", 6.144, 0.8, 61.58, 
  0.433}, {"BDI", "Africa", "Burundi", "2020-10-29", 560., 1., 1.286, 1., 0., 
  0., 47.095, 0.084, 0.108, 0.084, 0., 0., 0.87, "", "", "", "", "", "", "", 
  "", "", "", "", "", "", "", "", "", "", "", "", "", "", "", "", "", "", "", 
  14.81, 1.1890781*^7, 423.062, 17.5, 2.562, 1.504, 702.225, 71.7, 293.068, 
  6.05, "", "", 6.144, 0.8, 61.58, 0.433}, {"BDI", "Africa", "Burundi", 
  "2020-10-30", 582., 22., 4.143, 1., 0., 0., 48.945, 1.85, 0.348, 0.084, 0., 
  0., 0.88, "", "", "", "", "", "", "", "", "", "", "", "", "", "", "", "", 
  "", "", "", "", "", "", "", "", "", "", 14.81, 1.1890781*^7, 423.062, 17.5, 
  2.562, 1.504, 702.225, 71.7, 293.068, 6.05, "", "", 6.144, 0.8, 61.58, 
  0.433}, {"BDI", "Africa", "Burundi", "2020-10-31", 585., 3., 4.286, 1., 0., 
  0., 49.198, 0.252, 0.36, 0.084, 0., 0., 0.88, "", "", "", "", "", "", "", 
  "", "", "", "", "", "", "", "", "", "", "", "", "", "", "", "", "", "", "", 
  14.81, 1.1890781*^7, 423.062, 17.5, 2.562, 1.504, 702.225, 71.7, 293.068, 
  6.05, "", "", 6.144, 0.8, 61.58, 0.433}, {"BDI", "Africa", "Burundi", 
  "2020-11-01", 589., 4., 4.571, 1., 0., 0., 49.534, 0.336, 0.384, 0.084, 0., 
  0., 0.88, "", "", "", "", "", "", "", "", "", "", "", "", "", "", "", "", 
  "", "", "", "", "", "", "", "", "", "", 14.81, 1.1890781*^7, 423.062, 17.5, 
  2.562, 1.504, 702.225, 71.7, 293.068, 6.05, "", "", 6.144, 0.8, 61.58, 
  0.433}, {"BDI", "Africa", "Burundi", "2020-11-02", 589., 0., 4.571, 1., 0., 
  0., 49.534, 0., 0.384, 0.084, 0., 0., 0.89, "", "", "", "", "", "", "", "", 
  "", "", "", "", "", "", "", "", "", "", "", "", "", "", "", "", "", "", 
  14.81, 1.1890781*^7, 423.062, 17.5, 2.562, 1.504, 702.225, 71.7, 293.068, 
  6.05, "", "", 6.144, 0.8, 61.58, 0.433}, {"BDI", "Africa", "Burundi", 
  "2020-11-03", 597., 8., 5.571, 1., 0., 0., 50.207, 0.673, 0.469, 0.084, 0., 
  0., 0.89, "", "", "", "", "", "", "", "", "", "", "", "", "", "", "", "", 
  "", "", "", "", "", "", "", "", "", "", 14.81, 1.1890781*^7, 423.062, 17.5, 
  2.562, 1.504, 702.225, 71.7, 293.068, 6.05, "", "", 6.144, 0.8, 61.58, 
  0.433}, {"BDI", "Africa", "Burundi", "2020-11-04", 606., 9., 6.714, 1., 0., 
  0., 50.964, 0.757, 0.565, 0.084, 0., 0., 0.89, "", "", "", "", "", "", "", 
  "", "", "", "", "", "", "", "", "", "", "", "", "", "", "", "", "", "", "", 
  14.81, 1.1890781*^7, 423.062, 17.5, 2.562, 1.504, 702.225, 71.7, 293.068, 
  6.05, "", "", 6.144, 0.8, 61.58, 0.433}, {"BDI", "Africa", "Burundi", 
  "2020-11-05", 606., 0., 6.571, 1., 0., 0., 50.964, 0., 0.553, 0.084, 0., 
  0., 0.9, "", "", "", "", "", "", "", "", "", "", "", "", "", "", "", "", 
  "", "", "", "", "", "", "", "", "", "", 14.81, 1.1890781*^7, 423.062, 17.5, 
  2.562, 1.504, 702.225, 71.7, 293.068, 6.05, "", "", 6.144, 0.8, 61.58, 
  0.433}, {"BDI", "Africa", "Burundi", "2020-11-06", 606., 0., 3.429, 1., 0., 
  0., 50.964, 0., 0.288, 0.084, 0., 0., 0.9, "", "", "", "", "", "", "", "", 
  "", "", "", "", "", "", "", "", "", "", "", "", "", "", "", "", "", "", 
  14.81, 1.1890781*^7, 423.062, 17.5, 2.562, 1.504, 702.225, 71.7, 293.068, 
  6.05, "", "", 6.144, 0.8, 61.58, 0.433}, {"BDI", "Africa", "Burundi", 
  "2020-11-07", 612., 6., 3.857, 1., 0., 0., 51.468, 0.505, 0.324, 0.084, 0., 
  0., 0.9, "", "", "", "", "", "", "", "", "", "", "", "", "", "", "", "", 
  "", "", "", "", "", "", "", "", "", "", 14.81, 1.1890781*^7, 423.062, 17.5, 
  2.562, 1.504, 702.225, 71.7, 293.068, 6.05, "", "", 6.144, 0.8, 61.58, 
  0.433}, {"BDI", "Africa", "Burundi", "2020-11-08", 612., 0., 3.286, 1., 0., 
  0., 51.468, 0., 0.276, 0.084, 0., 0., 0.91, "", "", "", "", "", "", "", "", 
  "", "", "", "", "", "", "", "", "", "", "", "", "", "", "", "", "", "", 
  14.81, 1.1890781*^7, 423.062, 17.5, 2.562, 1.504, 702.225, 71.7, 293.068, 
  6.05, "", "", 6.144, 0.8, 61.58, 0.433}, {"BDI", "Africa", "Burundi", 
  "2020-11-09", 614., 2., 3.571, 1., 0., 0., 51.637, 0.168, 0.3, 0.084, 0., 
  0., 0.91, "", "", "", "", "", "", "", "", "", "", "", "", "", "", "", "", 
  "", "", "", "", "", "", "", "", "", "", 14.81, 1.1890781*^7, 423.062, 17.5, 
  2.562, 1.504, 702.225, 71.7, 293.068, 6.05, "", "", 6.144, 0.8, 61.58, 
  0.433}, {"BDI", "Africa", "Burundi", "2020-11-10", 615., 1., 2.571, 1., 0., 
  0., 51.721, 0.084, 0.216, 0.084, 0., 0., 0.92, "", "", "", "", "", "", "", 
  "", "", "", "", "", "", "", "", "", "", "", "", "", "", "", "", "", "", "", 
  14.81, 1.1890781*^7, 423.062, 17.5, 2.562, 1.504, 702.225, 71.7, 293.068, 
  6.05, "", "", 6.144, 0.8, 61.58, 0.433}, {"BDI", "Africa", "Burundi", 
  "2020-11-11", 620., 5., 2., 1., 0., 0., 52.141, 0.42, 0.168, 0.084, 0., 0., 
  0.92, "", "", "", "", "", "", "", "", "", "", "", "", "", "", "", "", "", 
  "", "", "", "", "", "", "", "", "", 14.81, 1.1890781*^7, 423.062, 17.5, 
  2.562, 1.504, 702.225, 71.7, 293.068, 6.05, "", "", 6.144, 0.8, 61.58, 
  0.433}, {"BDI", "Africa", "Burundi", "2020-11-12", 623., 3., 2.429, 1., 0., 
  0., 52.394, 0.252, 0.204, 0.084, 0., 0., 0.93, "", "", "", "", "", "", "", 
  "", "", "", "", "", "", "", "", "", "", "", "", "", "", "", "", "", "", "", 
  14.81, 1.1890781*^7, 423.062, 17.5, 2.562, 1.504, 702.225, 71.7, 293.068, 
  6.05, "", "", 6.144, 0.8, 61.58, 0.433}, {"BDI", "Africa", "Burundi", 
  "2020-11-13", 624., 1., 2.571, 1., 0., 0., 52.478, 0.084, 0.216, 0.084, 0., 
  0., 0.93, "", "", "", "", "", "", "", "", "", "", "", "", "", "", "", "", 
  "", "", "", "", "", "", "", "", "", "", 14.81, 1.1890781*^7, 423.062, 17.5, 
  2.562, 1.504, 702.225, 71.7, 293.068, 6.05, "", "", 6.144, 0.8, 61.58, 
  0.433}, {"BDI", "Africa", "Burundi", "2020-11-14", 627., 3., 2.143, 1., 0., 
  0., 52.73, 0.252, 0.18, 0.084, 0., 0., 0.94, "", "", "", "", "", "", "", 
  "", "", "", "", "", "", "", "", "", "", "", "", "", "", "", "", "", "", "", 
  14.81, 1.1890781*^7, 423.062, 17.5, 2.562, 1.504, 702.225, 71.7, 293.068, 
  6.05, "", "", 6.144, 0.8, 61.58, 0.433}, {"BDI", "Africa", "Burundi", 
  "2020-11-15", 628., 1., 2.286, 1., 0., 0., 52.814, 0.084, 0.192, 0.084, 0., 
  0., 0.94, "", "", "", "", "", "", "", "", "", "", "", "", "", "", "", "", 
  "", "", "", "", "", "", "", "", "", "", 14.81, 1.1890781*^7, 423.062, 17.5, 
  2.562, 1.504, 702.225, 71.7, 293.068, 6.05, "", "", 6.144, 0.8, 61.58, 
  0.433}, {"BDI", "Africa", "Burundi", "2020-11-16", 630., 2., 2.286, 1., 0., 
  0., 52.982, 0.168, 0.192, 0.084, 0., 0., 0.95, "", "", "", "", "", "", "", 
  "", "", "", "", "", "", "", "", "", "", "", "", "", "", "", "", "", "", "", 
  14.81, 1.1890781*^7, 423.062, 17.5, 2.562, 1.504, 702.225, 71.7, 293.068, 
  6.05, "", "", 6.144, 0.8, 61.58, 0.433}, {"BDI", "Africa", "Burundi", 
  "2020-11-17", 631., 1., 2.286, 1., 0., 0., 53.066, 0.084, 0.192, 0.084, 0., 
  0., 0.95, "", "", "", "", "", "", "", "", "", "", "", "", "", "", "", "", 
  "", "", "", "", "", "", "", "", "", "", 14.81, 1.1890781*^7, 423.062, 17.5, 
  2.562, 1.504, 702.225, 71.7, 293.068, 6.05, "", "", 6.144, 0.8, 61.58, 
  0.433}, {"BDI", "Africa", "Burundi", "2020-11-18", 641., 10., 3., 1., 0., 
  0., 53.907, 0.841, 0.252, 0.084, 0., 0., 0.96, "", "", "", "", "", "", "", 
  "", "", "", "", "", "", "", "", "", "", "", "", "", "", "", "", "", "", "", 
  14.81, 1.1890781*^7, 423.062, 17.5, 2.562, 1.504, 702.225, 71.7, 293.068, 
  6.05, "", "", 6.144, 0.8, 61.58, 0.433}, {"BDI", "Africa", "Burundi", 
  "2020-11-19", 641., 0., 2.571, 1., 0., 0., 53.907, 0., 0.216, 0.084, 0., 
  0., 0.96, "", "", "", "", "", "", "", "", "", "", "", "", "", "", "", "", 
  "", "", "", "", "", "", "", "", "", "", 14.81, 1.1890781*^7, 423.062, 17.5, 
  2.562, 1.504, 702.225, 71.7, 293.068, 6.05, "", "", 6.144, 0.8, 61.58, 
  0.433}, {"BDI", "Africa", "Burundi", "2020-11-20", 649., 8., 3.571, 1., 0., 
  0., 54.58, 0.673, 0.3, 0.084, 0., 0., 0.96, "", "", "", "", "", "", "", "", 
  "", "", "", "", "", "", "", "", "", "", "", "", "", "", "", "", "", "", 
  14.81, 1.1890781*^7, 423.062, 17.5, 2.562, 1.504, 702.225, 71.7, 293.068, 
  6.05, "", "", 6.144, 0.8, 61.58, 0.433}, {"BDI", "Africa", "Burundi", 
  "2020-11-21", 656., 7., 4.143, 1., 0., 0., 55.169, 0.589, 0.348, 0.084, 0., 
  0., 0.97, "", "", "", "", "", "", "", "", "", "", "", "", "", "", "", "", 
  "", "", "", "", "", "", "", "", "", "", 14.81, 1.1890781*^7, 423.062, 17.5, 
  2.562, 1.504, 702.225, 71.7, 293.068, 6.05, "", "", 6.144, 0.8, 61.58, 
  0.433}, {"BDI", "Africa", "Burundi", "2020-11-22", 662., 6., 4.857, 1., 0., 
  0., 55.673, 0.505, 0.408, 0.084, 0., 0., 0.97, "", "", "", "", "", "", "", 
  "", "", "", "", "", "", "", "", "", "", "", "", "", "", "", "", "", "", "", 
  14.81, 1.1890781*^7, 423.062, 17.5, 2.562, 1.504, 702.225, 71.7, 293.068, 
  6.05, "", "", 6.144, 0.8, 61.58, 0.433}, {"BDI", "Africa", "Burundi", 
  "2020-11-23", 664., 2., 4.857, 1., 0., 0., 55.842, 0.168, 0.408, 0.084, 0., 
  0., 0.97, "", "", "", "", "", "", "", "", "", "", "", "", "", "", "", "", 
  "", "", "", "", "", "", "", "", "", "", 14.81, 1.1890781*^7, 423.062, 17.5, 
  2.562, 1.504, 702.225, 71.7, 293.068, 6.05, "", "", 6.144, 0.8, 61.58, 
  0.433}, {"BDI", "Africa", "Burundi", "2020-11-24", 673., 9., 6., 1., 0., 
  0., 56.598, 0.757, 0.505, 0.084, 0., 0., 0.97, "", "", "", "", "", "", "", 
  "", "", "", "", "", "", "", "", "", "", "", "", "", "", "", "", "", "", "", 
  14.81, 1.1890781*^7, 423.062, 17.5, 2.562, 1.504, 702.225, 71.7, 293.068, 
  6.05, "", "", 6.144, 0.8, 61.58, 0.433}, {"BDI", "Africa", "Burundi", 
  "2020-11-25", 673., 0., 4.571, 1., 0., 0., 56.598, 0., 0.384, 0.084, 0., 
  0., 0.97, "", "", "", "", "", "", "", "", "", "", "", "", "", "", "", "", 
  "", "", "", "", "", "", "", "", "", "", 14.81, 1.1890781*^7, 423.062, 17.5, 
  2.562, 1.504, 702.225, 71.7, 293.068, 6.05, "", "", 6.144, 0.8, 61.58, 
  0.433}, {"BDI", "Africa", "Burundi", "2020-11-26", 677., 4., 5.143, 1., 0., 
  0., 56.935, 0.336, 0.433, 0.084, 0., 0., 0.97, "", "", "", "", "", "", "", 
  "", "", "", "", "", "", "", "", "", "", "", "", "", "", "", "", "", "", "", 
  14.81, 1.1890781*^7, 423.062, 17.5, 2.562, 1.504, 702.225, 71.7, 293.068, 
  6.05, "", "", 6.144, 0.8, 61.58, 0.433}, {"BDI", "Africa", "Burundi", 
  "2020-11-27", 681., 4., 4.571, 1., 0., 0., 57.271, 0.336, 0.384, 0.084, 0., 
  0., 0.97, "", "", "", "", "", "", "", "", "", "", "", "", "", "", "", "", 
  "", "", "", "", "", "", "", "", "", "", 14.81, 1.1890781*^7, 423.062, 17.5, 
  2.562, 1.504, 702.225, 71.7, 293.068, 6.05, "", "", 6.144, 0.8, 61.58, 
  0.433}, {"BDI", "Africa", "Burundi", "2020-11-28", 681., 0., 3.571, 1., 0., 
  0., 57.271, 0., 0.3, 0.084, 0., 0., 0.97, "", "", "", "", "", "", "", "", 
  "", "", "", "", "", "", "", "", "", "", "", "", "", "", "", "", "", "", 
  14.81, 1.1890781*^7, 423.062, 17.5, 2.562, 1.504, 702.225, 71.7, 293.068, 
  6.05, "", "", 6.144, 0.8, 61.58, 0.433}, {"BDI", "Africa", "Burundi", 
  "2020-11-29", 681., 0., 2.714, 1., 0., 0., 57.271, 0., 0.228, 0.084, 0., 
  0., 0.97, "", "", "", "", "", "", "", "", "", "", "", "", "", "", "", "", 
  "", "", "", "", "", "", "", "", "", "", 14.81, 1.1890781*^7, 423.062, 17.5, 
  2.562, 1.504, 702.225, 71.7, 293.068, 6.05, "", "", 6.144, 0.8, 61.58, 
  0.433}, {"BDI", "Africa", "Burundi", "2020-11-30", 688., 7., 3.429, 1., 0., 
  0., 57.86, 0.589, 0.288, 0.084, 0., 0., 0.97, "", "", "", "", "", "", "", 
  "", "", "", "", "", "", "", "", "", "", "", "", "", "", "", "", "", "", "", 
  14.81, 1.1890781*^7, 423.062, 17.5, 2.562, 1.504, 702.225, 71.7, 293.068, 
  6.05, "", "", 6.144, 0.8, 61.58, 0.433}, {"BDI", "Africa", "Burundi", 
  "2020-12-01", 689., 1., 2.286, 1., 0., 0., 57.944, 0.084, 0.192, 0.084, 0., 
  0., 0.97, "", "", "", "", "", "", "", "", "", "", "", "", "", "", "", "", 
  "", "", "", "", "", "", "", "", "", "", 14.81, 1.1890781*^7, 423.062, 17.5, 
  2.562, 1.504, 702.225, 71.7, 293.068, 6.05, "", "", 6.144, 0.8, 61.58, 
  0.433}, {"BDI", "Africa", "Burundi", "2020-12-02", 689., 0., 2.286, 1., 0., 
  0., 57.944, 0., 0.192, 0.084, 0., 0., 0.97, "", "", "", "", "", "", "", "", 
  "", "", "", "", "", "", "", "", "", "", "", "", "", "", "", "", "", "", 
  14.81, 1.1890781*^7, 423.062, 17.5, 2.562, 1.504, 702.225, 71.7, 293.068, 
  6.05, "", "", 6.144, 0.8, 61.58, 0.433}, {"BDI", "Africa", "Burundi", 
  "2020-12-03", 692., 3., 2.143, 1., 0., 0., 58.196, 0.252, 0.18, 0.084, 0., 
  0., 0.98, "", "", "", "", "", "", "", "", "", "", "", "", "", "", "", "", 
  "", "", "", "", "", "", "", "", "", "", 14.81, 1.1890781*^7, 423.062, 17.5, 
  2.562, 1.504, 702.225, 71.7, 293.068, 6.05, "", "", 6.144, 0.8, 61.58, 
  0.433}, {"BDI", "Africa", "Burundi", "2020-12-04", 692., 0., 1.571, 1., 0., 
  0., 58.196, 0., 0.132, 0.084, 0., 0., 0.98, "", "", "", "", "", "", "", "", 
  "", "", "", "", "", "", "", "", "", "", "", "", "", "", "", "", "", "", 
  14.81, 1.1890781*^7, 423.062, 17.5, 2.562, 1.504, 702.225, 71.7, 293.068, 
  6.05, "", "", 6.144, 0.8, 61.58, 0.433}, {"BDI", "Africa", "Burundi", 
  "2020-12-05", 694., 2., 1.857, 1., 0., 0., 58.365, 0.168, 0.156, 0.084, 0., 
  0., 0.98, "", "", "", "", "", "", "", "", "", "", "", "", "", "", "", "", 
  "", "", "", "", "", "", "", "", "", "", 14.81, 1.1890781*^7, 423.062, 17.5, 
  2.562, 1.504, 702.225, 71.7, 293.068, 6.05, "", "", 6.144, 0.8, 61.58, 
  0.433}, {"BDI", "Africa", "Burundi", "2020-12-06", 694., 0., 1.857, 1., 0., 
  0., 58.365, 0., 0.156, 0.084, 0., 0., 0.99, "", "", "", "", "", "", "", "", 
  "", "", "", "", "", "", "", "", "", "", "", "", "", "", "", "", "", "", 
  14.81, 1.1890781*^7, 423.062, 17.5, 2.562, 1.504, 702.225, 71.7, 293.068, 
  6.05, "", "", 6.144, 0.8, 61.58, 0.433}, {"BDI", "Africa", "Burundi", 
  "2020-12-07", 698., 4., 1.429, 1., 0., 0., 58.701, 0.336, 0.12, 0.084, 0., 
  0., 0.99, "", "", "", "", "", "", "", "", "", "", "", "", "", "", "", "", 
  "", "", "", "", "", "", "", "", "", "", 14.81, 1.1890781*^7, 423.062, 17.5, 
  2.562, 1.504, 702.225, 71.7, 293.068, 6.05, "", "", 6.144, 0.8, 61.58, 
  0.433}, {"BDI", "Africa", "Burundi", "2020-12-08", 716., 18., 3.857, 1., 
  0., 0., 60.215, 1.514, 0.324, 0.084, 0., 0., 1., "", "", "", "", "", "", 
  "", "", "", "", "", "", "", "", "", "", "", "", "", "", "", "", "", "", "", 
  "", 14.81, 1.1890781*^7, 423.062, 17.5, 2.562, 1.504, 702.225, 71.7, 
  293.068, 6.05, "", "", 6.144, 0.8, 61.58, 0.433}, 
 {"BDI", "Africa", "Burundi", "2020-12-09", 720., 4., 4.429, 1., 0., 0., 
  60.551, 0.336, 0.372, 0.084, 0., 0., 1., "", "", "", "", "", "", "", "", 
  "", "", "", "", "", "", "", "", "", "", "", "", "", "", "", "", "", "", 
  14.81, 1.1890781*^7, 423.062, 17.5, 2.562, 1.504, 702.225, 71.7, 293.068, 
  6.05, "", "", 6.144, 0.8, 61.58, 0.433}, {"BDI", "Africa", "Burundi", 
  "2020-12-10", 720., 0., 4., 1., 0., 0., 60.551, 0., 0.336, 0.084, 0., 0., 
  1.01, "", "", "", "", "", "", "", "", "", "", "", "", "", "", "", "", "", 
  "", "", "", "", "", "", "", "", "", 14.81, 1.1890781*^7, 423.062, 17.5, 
  2.562, 1.504, 702.225, 71.7, 293.068, 6.05, "", "", 6.144, 0.8, 61.58, 
  0.433}, {"BDI", "Africa", "Burundi", "2020-12-11", 723., 3., 4.429, 1., 0., 
  0., 60.803, 0.252, 0.372, 0.084, 0., 0., 1.01, "", "", "", "", "", "", "", 
  "", "", "", "", "", "", "", "", "", "", "", "", "", "", "", "", "", "", "", 
  14.81, 1.1890781*^7, 423.062, 17.5, 2.562, 1.504, 702.225, 71.7, 293.068, 
  6.05, "", "", 6.144, 0.8, 61.58, 0.433}, {"BDI", "Africa", "Burundi", 
  "2020-12-12", 728., 5., 4.857, 1., 0., 0., 61.224, 0.42, 0.408, 0.084, 0., 
  0., 1.02, "", "", "", "", "", "", "", "", "", "", "", "", "", "", "", "", 
  "", "", "", "", "", "", "", "", "", "", 14.81, 1.1890781*^7, 423.062, 17.5, 
  2.562, 1.504, 702.225, 71.7, 293.068, 6.05, "", "", 6.144, 0.8, 61.58, 
  0.433}, {"BDI", "Africa", "Burundi", "2020-12-13", 729., 1., 5., 1., 0., 
  0., 61.308, 0.084, 0.42, 0.084, 0., 0., 1.02, "", "", "", "", "", "", "", 
  "", "", "", "", "", "", "", "", "", "", "", "", "", "", "", "", "", "", "", 
  14.81, 1.1890781*^7, 423.062, 17.5, 2.562, 1.504, 702.225, 71.7, 293.068, 
  6.05, "", "", 6.144, 0.8, 61.58, 0.433}, {"BDI", "Africa", "Burundi", 
  "2020-12-14", 729., 0., 4.429, 1., 0., 0., 61.308, 0., 0.372, 0.084, 0., 
  0., 1.03, "", "", "", "", "", "", "", "", "", "", "", "", "", "", "", "", 
  "", "", "", "", "", "", "", "", "", "", 14.81, 1.1890781*^7, 423.062, 17.5, 
  2.562, 1.504, 702.225, 71.7, 293.068, 6.05, "", "", 6.144, 0.8, 61.58, 
  0.433}, {"BDI", "Africa", "Burundi", "2020-12-15", 735., 6., 2.714, 1., 0., 
  0., 61.813, 0.505, 0.228, 0.084, 0., 0., 1.04, "", "", "", "", "", "", "", 
  "", "", "", "", "", "", "", "", "", "", "", "", "", "", "", "", "", "", "", 
  14.81, 1.1890781*^7, 423.062, 17.5, 2.562, 1.504, 702.225, 71.7, 293.068, 
  6.05, "", "", 6.144, 0.8, 61.58, 0.433}, {"BDI", "Africa", "Burundi", 
  "2020-12-16", 741., 6., 3., 1., 0., 0., 62.317, 0.505, 0.252, 0.084, 0., 
  0., 1.05, "", "", "", "", "", "", "", "", "", "", "", "", "", "", "", "", 
  "", "", "", "", "", "", "", "", "", "", 14.81, 1.1890781*^7, 423.062, 17.5, 
  2.562, 1.504, 702.225, 71.7, 293.068, 6.05, "", "", 6.144, 0.8, 61.58, 
  0.433}, {"BDI", "Africa", "Burundi", "2020-12-17", 751., 10., 4.429, 1., 
  0., 0., 63.158, 0.841, 0.372, 0.084, 0., 0., 1.05, "", "", "", "", "", "", 
  "", "", "", "", "", "", "", "", "", "", "", "", "", "", "", "", "", "", "", 
  "", 14.81, 1.1890781*^7, 423.062, 17.5, 2.562, 1.504, 702.225, 71.7, 
  293.068, 6.05, "", "", 6.144, 0.8, 61.58, 0.433}, 
 {"BDI", "Africa", "Burundi", "2020-12-18", 751., 0., 4., 1., 0., 0., 63.158, 
  0., 0.336, 0.084, 0., 0., 1.05, "", "", "", "", "", "", "", "", "", "", "", 
  "", "", "", "", "", "", "", "", "", "", "", "", "", "", "", 14.81, 
  1.1890781*^7, 423.062, 17.5, 2.562, 1.504, 702.225, 71.7, 293.068, 6.05, 
  "", "", 6.144, 0.8, 61.58, 0.433}, {"BDI", "Africa", "Burundi", 
  "2020-12-19", 761., 10., 4.714, 2., 1., 0.143, 63.999, 0.841, 0.396, 0.168, 
  0.084, 0.012, 1.06, "", "", "", "", "", "", "", "", "", "", "", "", "", "", 
  "", "", "", "", "", "", "", "", "", "", "", "", 14.81, 1.1890781*^7, 
  423.062, 17.5, 2.562, 1.504, 702.225, 71.7, 293.068, 6.05, "", "", 6.144, 
  0.8, 61.58, 0.433}, {"BDI", "Africa", "Burundi", "2020-12-20", 761., 0., 
  4.571, 2., 0., 0.143, 63.999, 0., 0.384, 0.168, 0., 0.012, 1.06, "", "", 
  "", "", "", "", "", "", "", "", "", "", "", "", "", "", "", "", "", "", "", 
  "", "", "", "", "", 14.81, 1.1890781*^7, 423.062, 17.5, 2.562, 1.504, 
  702.225, 71.7, 293.068, 6.05, "", "", 6.144, 0.8, 61.58, 0.433}, 
 {"BDI", "Africa", "Burundi", "2020-12-21", 762., 1., 4.714, 2., 0., 0.143, 
  64.083, 0.084, 0.396, 0.168, 0., 0.012, 1.07, "", "", "", "", "", "", "", 
  "", "", "", "", "", "", "", "", "", "", "", "", "", "", "", "", "", "", "", 
  14.81, 1.1890781*^7, 423.062, 17.5, 2.562, 1.504, 702.225, 71.7, 293.068, 
  6.05, "", "", 6.144, 0.8, 61.58, 0.433}, {"BDI", "Africa", "Burundi", 
  "2020-12-22", 762., 0., 3.857, 2., 0., 0.143, 64.083, 0., 0.324, 0.168, 0., 
  0.012, 1.08, "", "", "", "", "", "", "", "", "", "", "", "", "", "", "", 
  "", "", "", "", "", "", "", "", "", "", "", 14.81, 1.1890781*^7, 423.062, 
  17.5, 2.562, 1.504, 702.225, 71.7, 293.068, 6.05, "", "", 6.144, 0.8, 
  61.58, 0.433}, {"BDI", "Africa", "Burundi", "2020-12-23", 773., 11., 4.571, 
  2., 0., 0.143, 65.008, 0.925, 0.384, 0.168, 0., 0.012, 1.08, "", "", "", 
  "", "", "", "", "", "", "", "", "", "", "", "", "", "", "", "", "", "", "", 
  "", "", "", "", 14.81, 1.1890781*^7, 423.062, 17.5, 2.562, 1.504, 702.225, 
  71.7, 293.068, 6.05, "", "", 6.144, 0.8, 61.58, 0.433}, 
 {"BDI", "Africa", "Burundi", "2020-12-24", 773., 0., 3.143, 2., 0., 0.143, 
  65.008, 0., 0.264, 0.168, 0., 0.012, 1.09, "", "", "", "", "", "", "", "", 
  "", "", "", "", "", "", "", "", "", "", "", "", "", "", "", "", "", "", 
  14.81, 1.1890781*^7, 423.062, 17.5, 2.562, 1.504, 702.225, 71.7, 293.068, 
  6.05, "", "", 6.144, 0.8, 61.58, 0.433}, {"BDI", "Africa", "Burundi", 
  "2020-12-25", 786., 13., 5., 2., 0., 0.143, 66.102, 1.093, 0.42, 0.168, 0., 
  0.012, 1.09, "", "", "", "", "", "", "", "", "", "", "", "", "", "", "", 
  "", "", "", "", "", "", "", "", "", "", "", 14.81, 1.1890781*^7, 423.062, 
  17.5, 2.562, 1.504, 702.225, 71.7, 293.068, 6.05, "", "", 6.144, 0.8, 
  61.58, 0.433}, {"BDI", "Africa", "Burundi", "2020-12-26", 786., 0., 3.571, 
  2., 0., 0., 66.102, 0., 0.3, 0.168, 0., 0., 1.1, "", "", "", "", "", "", 
  "", "", "", "", "", "", "", "", "", "", "", "", "", "", "", "", "", "", "", 
  "", 14.81, 1.1890781*^7, 423.062, 17.5, 2.562, 1.504, 702.225, 71.7, 
  293.068, 6.05, "", "", 6.144, 0.8, 61.58, 0.433}, 
 {"BDI", "Africa", "Burundi", "2020-12-27", 804., 18., 6.143, 2., 0., 0., 
  67.615, 1.514, 0.517, 0.168, 0., 0., 1.1, "", "", "", "", "", "", "", "", 
  "", "", "", "", "", "", "", "", "", "", "", "", "", "", "", "", "", "", 
  14.81, 1.1890781*^7, 423.062, 17.5, 2.562, 1.504, 702.225, 71.7, 293.068, 
  6.05, "", "", 6.144, 0.8, 61.58, 0.433}, {"BDI", "Africa", "Burundi", 
  "2020-12-28", 804., 0., 6., 2., 0., 0., 67.615, 0., 0.505, 0.168, 0., 0., 
  1.1, "", "", "", "", "", "", "", "", "", "", "", "", "", "", "", "", "", 
  "", "", "", "", "", "", "", "", "", 14.81, 1.1890781*^7, 423.062, 17.5, 
  2.562, 1.504, 702.225, 71.7, 293.068, 6.05, "", "", 6.144, 0.8, 61.58, 
  0.433}, {"BDI", "Africa", "Burundi", "2020-12-29", 809., 5., 6.714, 2., 0., 
  0., 68.036, 0.42, 0.565, 0.168, 0., 0., 1.1, "", "", "", "", "", "", "", 
  "", "", "", "", "", "", "", "", "", "", "", "", "", "", "", "", "", "", "", 
  14.81, 1.1890781*^7, 423.062, 17.5, 2.562, 1.504, 702.225, 71.7, 293.068, 
  6.05, "", "", 6.144, 0.8, 61.58, 0.433}, {"BDI", "Africa", "Burundi", 
  "2020-12-30", 809., 0., 5.143, 2., 0., 0., 68.036, 0., 0.433, 0.168, 0., 
  0., 1.1, "", "", "", "", "", "", "", "", "", "", "", "", "", "", "", "", 
  "", "", "", "", "", "", "", "", "", "", 14.81, 1.1890781*^7, 423.062, 17.5, 
  2.562, 1.504, 702.225, 71.7, 293.068, 6.05, "", "", 6.144, 0.8, 61.58, 
  0.433}, {"BDI", "Africa", "Burundi", "2020-12-31", 818., 9., 6.429, 2., 0., 
  0., 68.793, 0.757, 0.541, 0.168, 0., 0., 1.11, "", "", "", "", "", "", "", 
  "", "", "", "", "", "", "", "", "", "", "", "", "", "", "", "", "", "", "", 
  14.81, 1.1890781*^7, 423.062, 17.5, 2.562, 1.504, 702.225, 71.7, 293.068, 
  6.05, "", "", 6.144, 0.8, 61.58, 0.433}, {"BDI", "Africa", "Burundi", 
  "2021-01-01", 822., 4., 5.143, 2., 0., 0., 69.129, 0.336, 0.433, 0.168, 0., 
  0., 1.11, "", "", "", "", "", "", "", "", "", "", "", "", "", "", "", "", 
  "", "", "", "", "", "", "", "", "", "", 14.81, 1.1890781*^7, 423.062, 17.5, 
  2.562, 1.504, 702.225, 71.7, 293.068, 6.05, "", "", 6.144, 0.8, 61.58, 
  0.433}, {"BDI", "Africa", "Burundi", "2021-01-02", 822., 0., 5.143, 2., 0., 
  0., 69.129, 0., 0.433, 0.168, 0., 0., 1.12, "", "", "", "", "", "", "", "", 
  "", "", "", "", "", "", "", "", "", "", "", "", "", "", "", "", "", "", 
  14.81, 1.1890781*^7, 423.062, 17.5, 2.562, 1.504, 702.225, 71.7, 293.068, 
  6.05, "", "", 6.144, 0.8, 61.58, 0.433}, {"BDI", "Africa", "Burundi", 
  "2021-01-03", 833., 11., 4.143, 2., 0., 0., 70.054, 0.925, 0.348, 0.168, 
  0., 0., 1.12, "", "", "", "", "", "", "", "", "", "", "", "", "", "", "", 
  "", "", "", "", "", "", "", "", "", "", "", 14.81, 1.1890781*^7, 423.062, 
  17.5, 2.562, 1.504, 702.225, 71.7, 293.068, 6.05, "", "", 6.144, 0.8, 
  61.58, 0.433}, {"BDI", "Africa", "Burundi", "2021-01-04", 842., 9., 5.429, 
  2., 0., 0., 70.811, 0.757, 0.457, 0.168, 0., 0., 1.12, "", "", "", "", "", 
  "", "", "", "", "", "", "", "", "", "", "", "", "", "", "", "", "", "", "", 
  "", "", 14.81, 1.1890781*^7, 423.062, 17.5, 2.562, 1.504, 702.225, 71.7, 
  293.068, 6.05, "", "", 6.144, 0.8, 61.58, 0.433}, 
 {"BDI", "Africa", "Burundi", "2021-01-05", 842., 0., 4.714, 2., 0., 0., 
  70.811, 0., 0.396, 0.168, 0., 0., 1.13, "", "", "", "", "", "", "", "", "", 
  "", "", "", "", "", "", "", "", "", "", "", "", "", "", "", "", "", 11.11, 
  1.1890781*^7, 423.062, 17.5, 2.562, 1.504, 702.225, 71.7, 293.068, 6.05, 
  "", "", 6.144, 0.8, 61.58, 0.433}, {"BDI", "Africa", "Burundi", 
  "2021-01-06", 884., 42., 10.714, 2., 0., 0., 74.343, 3.532, 0.901, 0.168, 
  0., 0., 1.13, "", "", "", "", "", "", "", "", "", "", "", "", "", "", "", 
  "", "", "", "", "", "", "", "", "", "", "", 11.11, 1.1890781*^7, 423.062, 
  17.5, 2.562, 1.504, 702.225, 71.7, 293.068, 6.05, "", "", 6.144, 0.8, 
  61.58, 0.433}, {"BDI", "Africa", "Burundi", "2021-01-07", 885., 1., 9.571, 
  2., 0., 0., 74.427, 0.084, 0.805, 0.168, 0., 0., 1.12, "", "", "", "", "", 
  "", "", "", "", "", "", "", "", "", "", "", "", "", "", "", "", "", "", "", 
  "", "", 11.11, 1.1890781*^7, 423.062, 17.5, 2.562, 1.504, 702.225, 71.7, 
  293.068, 6.05, "", "", 6.144, 0.8, 61.58, 0.433}, 
 {"BDI", "Africa", "Burundi", "2021-01-08", 885., 0., 9., 2., 0., 0., 74.427, 
  0., 0.757, 0.168, 0., 0., 1.12, "", "", "", "", "", "", "", "", "", "", "", 
  "", "", "", "", "", "", "", "", "", "", "", "", "", "", "", 11.11, 
  1.1890781*^7, 423.062, 17.5, 2.562, 1.504, 702.225, 71.7, 293.068, 6.05, 
  "", "", 6.144, 0.8, 61.58, 0.433}, {"BDI", "Africa", "Burundi", 
  "2021-01-09", 885., 0., 9., 2., 0., 0., 74.427, 0., 0.757, 0.168, 0., 0., 
  1.12, "", "", "", "", "", "", "", "", "", "", "", "", "", "", "", "", "", 
  "", "", "", "", "", "", "", "", "", 11.11, 1.1890781*^7, 423.062, 17.5, 
  2.562, 1.504, 702.225, 71.7, 293.068, 6.05, "", "", 6.144, 0.8, 61.58, 
  0.433}, {"BDI", "Africa", "Burundi", "2021-01-10", 986., 101., 21.857, 2., 
  0., 0., 82.921, 8.494, 1.838, 0.168, 0., 0., 1.12, "", "", "", "", "", "", 
  "", "", "", "", "", "", "", "", "", "", "", "", "", "", "", "", "", "", "", 
  "", 11.11, 1.1890781*^7, 423.062, 17.5, 2.562, 1.504, 702.225, 71.7, 
  293.068, 6.05, "", "", 6.144, 0.8, 61.58, 0.433}, 
 {"BDI", "Africa", "Burundi", "2021-01-11", 1019., 33., 25.286, 2., 0., 0., 
  85.697, 2.775, 2.126, 0.168, 0., 0., 1.12, "", "", "", "", "", "", "", "", 
  "", "", "", "", "", "", "", "", "", "", "", "", "", "", "", "", "", "", 
  18.06, 1.1890781*^7, 423.062, 17.5, 2.562, 1.504, 702.225, 71.7, 293.068, 
  6.05, "", "", 6.144, 0.8, 61.58, 0.433}, {"BDI", "Africa", "Burundi", 
  "2021-01-12", 1019., 0., 25.286, 2., 0., 0., 85.697, 0., 2.126, 0.168, 0., 
  0., 1.12, "", "", "", "", "", "", "", "", "", "", "", "", "", "", "", "", 
  "", "", "", "", "", "", "", "", "", "", 14.81, 1.1890781*^7, 423.062, 17.5, 
  2.562, 1.504, 702.225, 71.7, 293.068, 6.05, "", "", 6.144, 0.8, 61.58, 
  0.433}, {"BDI", "Africa", "Burundi", "2021-01-13", 1062., 43., 25.429, 2., 
  0., 0., 89.313, 3.616, 2.139, 0.168, 0., 0., 1.11, "", "", "", "", "", "", 
  "", "", "", "", "", "", "", "", "", "", "", "", "", "", "", "", "", "", "", 
  "", 14.81, 1.1890781*^7, 423.062, 17.5, 2.562, 1.504, 702.225, 71.7, 
  293.068, 6.05, "", "", 6.144, 0.8, 61.58, 0.433}, 
 {"BDI", "Africa", "Burundi", "2021-01-14", 1103., 41., 31.143, 2., 0., 0., 
  92.761, 3.448, 2.619, 0.168, 0., 0., 1.11, "", "", "", "", "", "", "", "", 
  "", "", "", "", "", "", "", "", "", "", "", "", "", "", "", "", "", "", 
  14.81, 1.1890781*^7, 423.062, 17.5, 2.562, 1.504, 702.225, 71.7, 293.068, 
  6.05, "", "", 6.144, 0.8, 61.58, 0.433}, {"BDI", "Africa", "Burundi", 
  "2021-01-15", 1150., 47., 37.857, 2., 0., 0., 96.714, 3.953, 3.184, 0.168, 
  0., 0., 1.11, "", "", "", "", "", "", "", "", "", "", "", "", "", "", "", 
  "", "", "", "", "", "", "", "", "", "", "", 14.81, 1.1890781*^7, 423.062, 
  17.5, 2.562, 1.504, 702.225, 71.7, 293.068, 6.05, "", "", 6.144, 0.8, 
  61.58, 0.433}, {"BDI", "Africa", "Burundi", "2021-01-16", 1185., 35., 
  42.857, 2., 0., 0., 99.657, 2.943, 3.604, 0.168, 0., 0., 1.11, "", "", "", 
  "", "", "", "", "", "", "", "", "", "", "", "", "", "", "", "", "", "", "", 
  "", "", "", "", 14.81, 1.1890781*^7, 423.062, 17.5, 2.562, 1.504, 702.225, 
  71.7, 293.068, 6.05, "", "", 6.144, 0.8, 61.58, 0.433}, 
 {"BDI", "Africa", "Burundi", "2021-01-17", 1236., 51., 35.714, 2., 0., 0., 
  103.946, 4.289, 3.004, 0.168, 0., 0., 1.1, "", "", "", "", "", "", "", "", 
  "", "", "", "", "", "", "", "", "", "", "", "", "", "", "", "", "", "", 
  14.81, 1.1890781*^7, 423.062, 17.5, 2.562, 1.504, 702.225, 71.7, 293.068, 
  6.05, "", "", 6.144, 0.8, 61.58, 0.433}, {"BDI", "Africa", "Burundi", 
  "2021-01-18", 1245., 9., 32.286, 2., 0., 0., 104.703, 0.757, 2.715, 0.168, 
  0., 0., 1.1, "", "", "", "", "", "", "", "", "", "", "", "", "", "", "", 
  "", "", "", "", "", "", "", "", "", "", "", 14.81, 1.1890781*^7, 423.062, 
  17.5, 2.562, 1.504, 702.225, 71.7, 293.068, 6.05, "", "", 6.144, 0.8, 
  61.58, 0.433}, {"BDI", "Africa", "Burundi", "2021-01-19", 1253., 8., 
  33.429, 2., 0., 0., 105.376, 0.673, 2.811, 0.168, 0., 0., 1.1, "", "", "", 
  "", "", "", "", "", "", "", "", "", "", "", "", "", "", "", "", "", "", "", 
  "", "", "", "", 16.67, 1.1890781*^7, 423.062, 17.5, 2.562, 1.504, 702.225, 
  71.7, 293.068, 6.05, "", "", 6.144, 0.8, 61.58, 0.433}, 
 {"BDI", "Africa", "Burundi", "2021-01-20", 1322., 69., 37.143, 2., 0., 0., 
  111.179, 5.803, 3.124, 0.168, 0., 0., 1.09, "", "", "", "", "", "", "", "", 
  "", "", "", "", "", "", "", "", "", "", "", "", "", "", "", "", "", "", 
  16.67, 1.1890781*^7, 423.062, 17.5, 2.562, 1.504, 702.225, 71.7, 293.068, 
  6.05, "", "", 6.144, 0.8, 61.58, 0.433}, {"BDI", "Africa", "Burundi", 
  "2021-01-21", 1358., 36., 36.429, 2., 0., 0., 114.206, 3.028, 3.064, 0.168, 
  0., 0., 1.09, "", "", "", "", "", "", "", "", "", "", "", "", "", "", "", 
  "", "", "", "", "", "", "", "", "", "", "", 16.67, 1.1890781*^7, 423.062, 
  17.5, 2.562, 1.504, 702.225, 71.7, 293.068, 6.05, "", "", 6.144, 0.8, 
  61.58, 0.433}, {"BDI", "Africa", "Burundi", "2021-01-22", 1380., 22., 
  32.857, 2., 0., 0., 116.056, 1.85, 2.763, 0.168, 0., 0., 1.09, "", "", "", 
  "", "", "", "", "", "", "", "", "", "", "", "", "", "", "", "", "", "", "", 
  "", "", "", "", 16.67, 1.1890781*^7, 423.062, 17.5, 2.562, 1.504, 702.225, 
  71.7, 293.068, 6.05, "", "", 6.144, 0.8, 61.58, 0.433}, 
 {"BDI", "Africa", "Burundi", "2021-01-23", 1438., 58., 36.143, 2., 0., 0., 
  120.934, 4.878, 3.04, 0.168, 0., 0., 1.08, "", "", "", "", "", "", "", "", 
  "", "", "", "", "", "", "", "", "", "", "", "", "", "", "", "", "", "", 
  16.67, 1.1890781*^7, 423.062, 17.5, 2.562, 1.504, 702.225, 71.7, 293.068, 
  6.05, "", "", 6.144, 0.8, 61.58, 0.433}, {"BDI", "Africa", "Burundi", 
  "2021-01-24", 1472., 34., 33.714, 2., 0., 0., 123.793, 2.859, 2.835, 0.168, 
  0., 0., 1.08, "", "", "", "", "", "", "", "", "", "", "", "", "", "", "", 
  "", "", "", "", "", "", "", "", "", "", "", 16.67, 1.1890781*^7, 423.062, 
  17.5, 2.562, 1.504, 702.225, 71.7, 293.068, 6.05, "", "", 6.144, 0.8, 
  61.58, 0.433}, {"BDI", "Africa", "Burundi", "2021-01-25", 1479., 7., 
  33.429, 2., 0., 0., 124.382, 0.589, 2.811, 0.168, 0., 0., 1.07, "", "", "", 
  "", "", "", "", "", "", "", "", "", "", "", "", "", "", "", "", "", "", "", 
  "", "", "", "", 16.67, 1.1890781*^7, 423.062, 17.5, 2.562, 1.504, 702.225, 
  71.7, 293.068, 6.05, "", "", 6.144, 0.8, 61.58, 0.433}, 
 {"BDI", "Africa", "Burundi", "2021-01-26", 1481., 2., 32.571, 2., 0., 0., 
  124.55, 0.168, 2.739, 0.168, 0., 0., 1.07, "", "", "", "", "", "", "", "", 
  "", "", "", "", "", "", "", "", "", "", "", "", "", "", "", "", "", "", 
  16.67, 1.1890781*^7, 423.062, 17.5, 2.562, 1.504, 702.225, 71.7, 293.068, 
  6.05, "", "", 6.144, 0.8, 61.58, 0.433}, {"BDI", "Africa", "Burundi", 
  "2021-01-27", 1542., 61., 31.429, 2., 0., 0., 129.68, 5.13, 2.643, 0.168, 
  0., 0., 1.07, "", "", "", "", "", "", "", "", "", "", "", "", "", "", "", 
  "", "", "", "", "", "", "", "", "", "", "", 16.67, 1.1890781*^7, 423.062, 
  17.5, 2.562, 1.504, 702.225, 71.7, 293.068, 6.05, "", "", 6.144, 0.8, 
  61.58, 0.433}, {"BDI", "Africa", "Burundi", "2021-01-28", 1584., 42., 
  32.286, 2., 0., 0., 133.212, 3.532, 2.715, 0.168, 0., 0., 1.06, "", "", "", 
  "", "", "", "", "", "", "", "", "", "", "", "", "", "", "", "", "", "", "", 
  "", "", "", "", 16.67, 1.1890781*^7, 423.062, 17.5, 2.562, 1.504, 702.225, 
  71.7, 293.068, 6.05, "", "", 6.144, 0.8, 61.58, 0.433}, 
 {"BDI", "Africa", "Burundi", "2021-01-29", 1604., 20., 32., 2., 0., 0., 
  134.894, 1.682, 2.691, 0.168, 0., 0., 1.06, "", "", "", "", "", "", "", "", 
  "", "", "", "", "", "", "", "", "", "", "", "", "", "", "", "", "", "", 
  16.67, 1.1890781*^7, 423.062, 17.5, 2.562, 1.504, 702.225, 71.7, 293.068, 
  6.05, "", "", 6.144, 0.8, 61.58, 0.433}, {"BDI", "Africa", "Burundi", 
  "2021-01-30", 1613., 9., 25., 2., 0., 0., 135.651, 0.757, 2.102, 0.168, 0., 
  0., 1.06, "", "", "", "", "", "", "", "", "", "", "", "", "", "", "", "", 
  "", "", "", "", "", "", "", "", "", "", 16.67, 1.1890781*^7, 423.062, 17.5, 
  2.562, 1.504, 702.225, 71.7, 293.068, 6.05, "", "", 6.144, 0.8, 61.58, 
  0.433}, {"BDI", "Africa", "Burundi", "2021-01-31", 1632., 19., 22.857, 2., 
  0., 0., 137.249, 1.598, 1.922, 0.168, 0., 0., 1.06, "", "", "", "", "", "", 
  "", "", "", "", "", "", "", "", "", "", "", "", "", "", "", "", "", "", "", 
  "", 16.67, 1.1890781*^7, 423.062, 17.5, 2.562, 1.504, 702.225, 71.7, 
  293.068, 6.05, "", "", 6.144, 0.8, 61.58, 0.433}, 
 {"BDI", "Africa", "Burundi", "2021-02-01", 1635., 3., 22.286, 2., 0., 0., 
  137.501, 0.252, 1.874, 0.168, 0., 0., 1.05, "", "", "", "", "", "", "", "", 
  "", "", "", "", "", "", "", "", "", "", "", "", "", "", "", "", "", "", 
  24.07, 1.1890781*^7, 423.062, 17.5, 2.562, 1.504, 702.225, 71.7, 293.068, 
  6.05, "", "", 6.144, 0.8, 61.58, 0.433}, {"BDI", "Africa", "Burundi", 
  "2021-02-02", 1641., 6., 22.857, 2., 0., 0., 138.006, 0.505, 1.922, 0.168, 
  0., 0., 1.05, "", "", "", "", "", "", "", "", "", "", "", "", "", "", "", 
  "", "", "", "", "", "", "", "", "", "", "", 24.07, 1.1890781*^7, 423.062, 
  17.5, 2.562, 1.504, 702.225, 71.7, 293.068, 6.05, "", "", 6.144, 0.8, 
  61.58, 0.433}, {"BDI", "Africa", "Burundi", "2021-02-03", 1664., 23., 
  17.429, 2., 0., 0., 139.94, 1.934, 1.466, 0.168, 0., 0., 1.05, "", "", "", 
  "", "", "", "", "", "", "", "", "", "", "", "", "", "", "", "", "", "", "", 
  "", "", "", "", 24.07, 1.1890781*^7, 423.062, 17.5, 2.562, 1.504, 702.225, 
  71.7, 293.068, 6.05, "", "", 6.144, 0.8, 61.58, 0.433}, 
 {"BDI", "Africa", "Burundi", "2021-02-04", 1686., 22., 14.571, 2., 0., 0., 
  141.791, 1.85, 1.225, 0.168, 0., 0., 1.05, "", "", "", "", "", "", "", "", 
  "", "", "", "", "", "", "", "", "", "", "", "", "", "", "", "", "", "", 
  24.07, 1.1890781*^7, 423.062, 17.5, 2.562, 1.504, 702.225, 71.7, 293.068, 
  6.05, "", "", 6.144, 0.8, 61.58, 0.433}, {"BDI", "Africa", "Burundi", 
  "2021-02-05", 1698., 12., 13.429, 3., 1., 0.143, 142.8, 1.009, 1.129, 
  0.252, 0.084, 0.012, 1.05, "", "", "", "", "", "", "", "", "", "", "", "", 
  "", "", "", "", "", "", "", "", "", "", "", "", "", "", 24.07, 
  1.1890781*^7, 423.062, 17.5, 2.562, 1.504, 702.225, 71.7, 293.068, 6.05, 
  "", "", 6.144, 0.8, 61.58, 0.433}, {"BDI", "Africa", "Burundi", 
  "2021-02-06", 1717., 19., 14.857, 3., 0., 0.143, 144.398, 1.598, 1.249, 
  0.252, 0., 0.012, 1.05, "", "", "", "", "", "", "", "", "", "", "", "", "", 
  "", "", "", "", "", "", "", "", "", "", "", "", "", 24.07, 1.1890781*^7, 
  423.062, 17.5, 2.562, 1.504, 702.225, 71.7, 293.068, 6.05, "", "", 6.144, 
  0.8, 61.58, 0.433}, {"BDI", "Africa", "Burundi", "2021-02-07", 1723., 6., 
  13., 3., 0., 0.143, 144.902, 0.505, 1.093, 0.252, 0., 0.012, 1.05, "", "", 
  "", "", "", "", "", "", "", "", "", "", "", "", "", "", "", "", "", "", "", 
  "", "", "", "", "", 24.07, 1.1890781*^7, 423.062, 17.5, 2.562, 1.504, 
  702.225, 71.7, 293.068, 6.05, "", "", 6.144, 0.8, 61.58, 0.433}, 
 {"BDI", "Africa", "Burundi", "2021-02-08", 1728., 5., 13.286, 3., 0., 0.143, 
  145.323, 0.42, 1.117, 0.252, 0., 0.012, 1.06, "", "", "", "", "", "", "", 
  "", "", "", "", "", "", "", "", "", "", "", "", "", "", "", "", "", "", "", 
  24.07, 1.1890781*^7, 423.062, 17.5, 2.562, 1.504, 702.225, 71.7, 293.068, 
  6.05, "", "", 6.144, 0.8, 61.58, 0.433}, {"BDI", "Africa", "Burundi", 
  "2021-02-09", 1730., 2., 12.714, 3., 0., 0.143, 145.491, 0.168, 1.069, 
  0.252, 0., 0.012, 1.06, "", "", "", "", "", "", "", "", "", "", "", "", "", 
  "", "", "", "", "", "", "", "", "", "", "", "", "", 24.07, 1.1890781*^7, 
  423.062, 17.5, 2.562, 1.504, 702.225, 71.7, 293.068, 6.05, "", "", 6.144, 
  0.8, 61.58, 0.433}, {"BDI", "Africa", "Burundi", "2021-02-10", 1751., 21., 
  12.429, 3., 0., 0.143, 147.257, 1.766, 1.045, 0.252, 0., 0.012, 1.06, "", 
  "", "", "", "", "", "", "", "", "", "", "", "", "", "", "", "", "", "", "", 
  "", "", "", "", "", "", 24.07, 1.1890781*^7, 423.062, 17.5, 2.562, 1.504, 
  702.225, 71.7, 293.068, 6.05, "", "", 6.144, 0.8, 61.58, 0.433}, 
 {"BDI", "Africa", "Burundi", "2021-02-11", 1771., 20., 12.143, 3., 0., 
  0.143, 148.939, 1.682, 1.021, 0.252, 0., 0.012, 1.06, "", "", "", "", "", 
  "", "", "", "", "", "", "", "", "", "", "", "", "", "", "", "", "", "", "", 
  "", "", 24.07, 1.1890781*^7, 423.062, 17.5, 2.562, 1.504, 702.225, 71.7, 
  293.068, 6.05, "", "", 6.144, 0.8, 61.58, 0.433}, 
 {"BDI", "Africa", "Burundi", "2021-02-12", 1797., 26., 14.143, 3., 0., 0., 
  151.125, 2.187, 1.189, 0.252, 0., 0., 1.07, "", "", "", "", "", "", "", "", 
  "", "", "", "", "", "", "", "", "", "", "", "", "", "", "", "", "", "", 
  24.07, 1.1890781*^7, 423.062, 17.5, 2.562, 1.504, 702.225, 71.7, 293.068, 
  6.05, "", "", 6.144, 0.8, 61.58, 0.433}, {"BDI", "Africa", "Burundi", 
  "2021-02-13", 1824., 27., 15.286, 3., 0., 0., 153.396, 2.271, 1.286, 0.252, 
  0., 0., 1.07, "", "", "", "", "", "", "", "", "", "", "", "", "", "", "", 
  "", "", "", "", "", "", "", "", "", "", "", 24.07, 1.1890781*^7, 423.062, 
  17.5, 2.562, 1.504, 702.225, 71.7, 293.068, 6.05, "", "", 6.144, 0.8, 
  61.58, 0.433}, {"BDI", "Africa", "Burundi", "2021-02-14", 1824., 0., 
  14.429, 3., 0., 0., 153.396, 0., 1.213, 0.252, 0., 0., 1.07, "", "", "", 
  "", "", "", "", "", "", "", "", "", "", "", "", "", "", "", "", "", "", "", 
  "", "", "", "", 24.07, 1.1890781*^7, 423.062, 17.5, 2.562, 1.504, 702.225, 
  71.7, 293.068, 6.05, "", "", 6.144, 0.8, 61.58, 0.433}, 
 {"BDI", "Africa", "Burundi", "2021-02-15", 1849., 25., 17.286, 3., 0., 0., 
  155.499, 2.102, 1.454, 0.252, 0., 0., 1.07, "", "", "", "", "", "", "", "", 
  "", "", "", "", "", "", "", "", "", "", "", "", "", "", "", "", "", "", 
  24.07, 1.1890781*^7, 423.062, 17.5, 2.562, 1.504, 702.225, 71.7, 293.068, 
  6.05, "", "", 6.144, 0.8, 61.58, 0.433}, {"BDI", "Africa", "Burundi", 
  "2021-02-16", 1855., 6., 17.857, 3., 0., 0., 156.003, 0.505, 1.502, 0.252, 
  0., 0., 1.07, "", "", "", "", "", "", "", "", "", "", "", "", "", "", "", 
  "", "", "", "", "", "", "", "", "", "", "", 27.31, 1.1890781*^7, 423.062, 
  17.5, 2.562, 1.504, 702.225, 71.7, 293.068, 6.05, "", "", 6.144, 0.8, 
  61.58, 0.433}, {"BDI", "Africa", "Burundi", "2021-02-17", 1895., 40., 
  20.571, 3., 0., 0., 159.367, 3.364, 1.73, 0.252, 0., 0., 1.08, "", "", "", 
  "", "", "", "", "", "", "", "", "", "", "", "", "", "", "", "", "", "", "", 
  "", "", "", "", 27.31, 1.1890781*^7, 423.062, 17.5, 2.562, 1.504, 702.225, 
  71.7, 293.068, 6.05, "", "", 6.144, 0.8, 61.58, 0.433}, 
 {"BDI", "Africa", "Burundi", "2021-02-18", 1928., 33., 22.429, 3., 0., 0., 
  162.142, 2.775, 1.886, 0.252, 0., 0., 1.08, "", "", "", "", "", "", "", "", 
  "", "", "", "", "", "", "", "", "", "", "", "", "", "", "", "", "", "", 
  27.31, 1.1890781*^7, 423.062, 17.5, 2.562, 1.504, 702.225, 71.7, 293.068, 
  6.05, "", "", 6.144, 0.8, 61.58, 0.433}, {"BDI", "Africa", "Burundi", 
  "2021-02-19", 1955., 27., 22.571, 3., 0., 0., 164.413, 2.271, 1.898, 0.252, 
  0., 0., 1.08, "", "", "", "", "", "", "", "", "", "", "", "", "", "", "", 
  "", "", "", "", "", "", "", "", "", "", "", 27.31, 1.1890781*^7, 423.062, 
  17.5, 2.562, 1.504, 702.225, 71.7, 293.068, 6.05, "", "", 6.144, 0.8, 
  61.58, 0.433}, {"BDI", "Africa", "Burundi", "2021-02-20", 1983., 28., 
  22.714, 3., 0., 0., 166.768, 2.355, 1.91, 0.252, 0., 0., 1.08, "", "", "", 
  "", "", "", "", "", "", "", "", "", "", "", "", "", "", "", "", "", "", "", 
  "", "", "", "", 27.31, 1.1890781*^7, 423.062, 17.5, 2.562, 1.504, 702.225, 
  71.7, 293.068, 6.05, "", "", 6.144, 0.8, 61.58, 0.433}, 
 {"BDI", "Africa", "Burundi", "2021-02-21", 2031., 48., 29.571, 3., 0., 0., 
  170.805, 4.037, 2.487, 0.252, 0., 0., 1.08, "", "", "", "", "", "", "", "", 
  "", "", "", "", "", "", "", "", "", "", "", "", "", "", "", "", "", "", 
  27.31, 1.1890781*^7, 423.062, 17.5, 2.562, 1.504, 702.225, 71.7, 293.068, 
  6.05, "", "", 6.144, 0.8, 61.58, 0.433}, {"BDI", "Africa", "Burundi", 
  "2021-02-22", 2034., 3., 26.429, 3., 0., 0., 171.057, 0.252, 2.223, 0.252, 
  0., 0., 1.08, "", "", "", "", "", "", "", "", "", "", "", "", "", "", "", 
  "", "", "", "", "", "", "", "", "", "", "", 27.31, 1.1890781*^7, 423.062, 
  17.5, 2.562, 1.504, 702.225, 71.7, 293.068, 6.05, "", "", 6.144, 0.8, 
  61.58, 0.433}, {"BDI", "Africa", "Burundi", "2021-02-23", 2041., 7., 
  26.571, 3., 0., 0., 171.646, 0.589, 2.235, 0.252, 0., 0., 1.08, "", "", "", 
  "", "", "", "", "", "", "", "", "", "", "", "", "", "", "", "", "", "", "", 
  "", "", "", "", 14.81, 1.1890781*^7, 423.062, 17.5, 2.562, 1.504, 702.225, 
  71.7, 293.068, 6.05, "", "", 6.144, 0.8, 61.58, 0.433}, 
 {"BDI", "Africa", "Burundi", "2021-02-24", 2069., 28., 24.857, 3., 0., 0., 
  174., 2.355, 2.09, 0.252, 0., 0., 1.08, "", "", "", "", "", "", "", "", "", 
  "", "", "", "", "", "", "", "", "", "", "", "", "", "", "", "", "", 14.81, 
  1.1890781*^7, 423.062, 17.5, 2.562, 1.504, 702.225, 71.7, 293.068, 6.05, 
  "", "", 6.144, 0.8, 61.58, 0.433}, {"BDI", "Africa", "Burundi", 
  "2021-02-25", 2106., 37., 25.429, 3., 0., 0., 177.112, 3.112, 2.139, 0.252, 
  0., 0., 1.08, "", "", "", "", "", "", "", "", "", "", "", "", "", "", "", 
  "", "", "", "", "", "", "", "", "", "", "", 14.81, 1.1890781*^7, 423.062, 
  17.5, 2.562, 1.504, 702.225, 71.7, 293.068, 6.05, "", "", 6.144, 0.8, 
  61.58, 0.433}, {"BDI", "Africa", "Burundi", "2021-02-26", 2143., 37., 
  26.857, 3., 0., 0., 180.224, 3.112, 2.259, 0.252, 0., 0., 1.08, "", "", "", 
  "", "", "", "", "", "", "", "", "", "", "", "", "", "", "", "", "", "", "", 
  "", "", "", "", 14.81, 1.1890781*^7, 423.062, 17.5, 2.562, 1.504, 702.225, 
  71.7, 293.068, 6.05, "", "", 6.144, 0.8, 61.58, 0.433}, 
 {"BDI", "Africa", "Burundi", "2021-02-27", 2181., 38., 28.286, 3., 0., 0., 
  183.419, 3.196, 2.379, 0.252, 0., 0., 1.08, "", "", "", "", "", "", "", "", 
  "", "", "", "", "", "", "", "", "", "", "", "", "", "", "", "", "", "", 
  14.81, 1.1890781*^7, 423.062, 17.5, 2.562, 1.504, 702.225, 71.7, 293.068, 
  6.05, "", "", 6.144, 0.8, 61.58, 0.433}, {"BDI", "Africa", "Burundi", 
  "2021-02-28", 2209., 28., 25.429, 3., 0., 0., 185.774, 2.355, 2.139, 0.252, 
  0., 0., 1.08, "", "", "", "", "", "", "", "", "", "", "", "", "", "", "", 
  "", "", "", "", "", "", "", "", "", "", "", 14.81, 1.1890781*^7, 423.062, 
  17.5, 2.562, 1.504, 702.225, 71.7, 293.068, 6.05, "", "", 6.144, 0.8, 
  61.58, 0.433}, {"BDI", "Africa", "Burundi", "2021-03-01", 2217., 8., 
  26.143, 3., 0., 0., 186.447, 0.673, 2.199, 0.252, 0., 0., 1.08, "", "", "", 
  "", "", "", "", "", "", "", "", "", "", "", "", "", "", "", "", "", "", "", 
  "", "", "", "", 14.81, 1.1890781*^7, 423.062, 17.5, 2.562, 1.504, 702.225, 
  71.7, 293.068, 6.05, "", "", 6.144, 0.8, 61.58, 0.433}, 
 {"BDI", "Africa", "Burundi", "2021-03-02", 2224., 7., 26.143, 3., 0., 0., 
  187.036, 0.589, 2.199, 0.252, 0., 0., 1.08, "", "", "", "", "", "", "", "", 
  "", "", "", "", "", "", "", "", "", "", "", "", "", "", "", "", "", "", 
  14.81, 1.1890781*^7, 423.062, 17.5, 2.562, 1.504, 702.225, 71.7, 293.068, 
  6.05, "", "", 6.144, 0.8, 61.58, 0.433}, {"BDI", "Africa", "Burundi", 
  "2021-03-03", 2240., 16., 24.429, 3., 0., 0., 188.381, 1.346, 2.054, 0.252, 
  0., 0., 1.08, "", "", "", "", "", "", "", "", "", "", "", "", "", "", "", 
  "", "", "", "", "", "", "", "", "", "", "", 14.81, 1.1890781*^7, 423.062, 
  17.5, 2.562, 1.504, 702.225, 71.7, 293.068, 6.05, "", "", 6.144, 0.8, 
  61.58, 0.433}, {"BDI", "Africa", "Burundi", "2021-03-04", 2268., 28., 
  23.143, 3., 0., 0., 190.736, 2.355, 1.946, 0.252, 0., 0., 1.08, "", "", "", 
  "", "", "", "", "", "", "", "", "", "", "", "", "", "", "", "", "", "", "", 
  "", "", "", "", 14.81, 1.1890781*^7, 423.062, 17.5, 2.562, 1.504, 702.225, 
  71.7, 293.068, 6.05, "", "", 6.144, 0.8, 61.58, 0.433}, 
 {"BDI", "Africa", "Burundi", "2021-03-05", 2283., 15., 20., 3., 0., 0., 
  191.997, 1.261, 1.682, 0.252, 0., 0., 1.08, "", "", "", "", "", "", "", "", 
  "", "", "", "", "", "", "", "", "", "", "", "", "", "", "", "", "", "", 
  14.81, 1.1890781*^7, 423.062, 17.5, 2.562, 1.504, 702.225, 71.7, 293.068, 
  6.05, "", "", 6.144, 0.8, 61.58, 0.433}, {"BDI", "Africa", "Burundi", 
  "2021-03-06", 2299., 16., 16.857, 3., 0., 0., 193.343, 1.346, 1.418, 0.252, 
  0., 0., 1.08, "", "", "", "", "", "", "", "", "", "", "", "", "", "", "", 
  "", "", "", "", "", "", "", "", "", "", "", 14.81, 1.1890781*^7, 423.062, 
  17.5, 2.562, 1.504, 702.225, 71.7, 293.068, 6.05, "", "", 6.144, 0.8, 
  61.58, 0.433}, {"BDI", "Africa", "Burundi", "2021-03-07", 2319., 20., 
  15.714, 3., 0., 0., 195.025, 1.682, 1.322, 0.252, 0., 0., 1.08, "", "", "", 
  "", "", "", "", "", "", "", "", "", "", "", "", "", "", "", "", "", "", "", 
  "", "", "", "", 14.81, 1.1890781*^7, 423.062, 17.5, 2.562, 1.504, 702.225, 
  71.7, 293.068, 6.05, "", "", 6.144, 0.8, 61.58, 0.433}, 
 {"BDI", "Africa", "Burundi", "2021-03-08", 2334., 15., 16.714, 3., 0., 0., 
  196.287, 1.261, 1.406, 0.252, 0., 0., 1.08, "", "", "", "", "", "", "", "", 
  "", "", "", "", "", "", "", "", "", "", "", "", "", "", "", "", "", "", 
  14.81, 1.1890781*^7, 423.062, 17.5, 2.562, 1.504, 702.225, 71.7, 293.068, 
  6.05, "", "", 6.144, 0.8, 61.58, 0.433}, {"BDI", "Africa", "Burundi", 
  "2021-03-09", 2339., 5., 16.429, 3., 0., 0., 196.707, 0.42, 1.382, 0.252, 
  0., 0., 1.09, "", "", "", "", "", "", "", "", "", "", "", "", "", "", "", 
  "", "", "", "", "", "", "", "", "", "", "", 14.81, 1.1890781*^7, 423.062, 
  17.5, 2.562, 1.504, 702.225, 71.7, 293.068, 6.05, "", "", 6.144, 0.8, 
  61.58, 0.433}, {"BDI", "Africa", "Burundi", "2021-03-10", 2369., 30., 
  18.429, 3., 0., 0., 199.23, 2.523, 1.55, 0.252, 0., 0., 1.09, "", "", "", 
  "", "", "", "", "", "", "", "", "", "", "", "", "", "", "", "", "", "", "", 
  "", "", "", "", 14.81, 1.1890781*^7, 423.062, 17.5, 2.562, 1.504, 702.225, 
  71.7, 293.068, 6.05, "", "", 6.144, 0.8, 61.58, 0.433}, 
 {"BDI", "Africa", "Burundi", "2021-03-11", 2396., 27., 18.286, 3., 0., 0., 
  201.501, 2.271, 1.538, 0.252, 0., 0., 1.09, "", "", "", "", "", "", "", "", 
  "", "", "", "", "", "", "", "", "", "", "", "", "", "", "", "", "", "", 
  14.81, 1.1890781*^7, 423.062, 17.5, 2.562, 1.504, 702.225, 71.7, 293.068, 
  6.05, "", "", 6.144, 0.8, 61.58, 0.433}, {"BDI", "Africa", "Burundi", 
  "2021-03-12", 2420., 24., 19.571, 3., 0., 0., 203.519, 2.018, 1.646, 0.252, 
  0., 0., 1.09, "", "", "", "", "", "", "", "", "", "", "", "", "", "", "", 
  "", "", "", "", "", "", "", "", "", "", "", 14.81, 1.1890781*^7, 423.062, 
  17.5, 2.562, 1.504, 702.225, 71.7, 293.068, 6.05, "", "", 6.144, 0.8, 
  61.58, 0.433}, {"BDI", "Africa", "Burundi", "2021-03-13", 2441., 21., 
  20.286, 3., 0., 0., 205.285, 1.766, 1.706, 0.252, 0., 0., 1.1, "", "", "", 
  "", "", "", "", "", "", "", "", "", "", "", "", "", "", "", "", "", "", "", 
  "", "", "", "", 14.81, 1.1890781*^7, 423.062, 17.5, 2.562, 1.504, 702.225, 
  71.7, 293.068, 6.05, "", "", 6.144, 0.8, 61.58, 0.433}, 
 {"BDI", "Africa", "Burundi", "2021-03-14", 2461., 20., 20.286, 3., 0., 0., 
  206.967, 1.682, 1.706, 0.252, 0., 0., 1.1, "", "", "", "", "", "", "", "", 
  "", "", "", "", "", "", "", "", "", "", "", "", "", "", "", "", "", "", 
  14.81, 1.1890781*^7, 423.062, 17.5, 2.562, 1.504, 702.225, 71.7, 293.068, 
  6.05, "", "", 6.144, 0.8, 61.58, 0.433}, {"BDI", "Africa", "Burundi", 
  "2021-03-15", 2461., 0., 18.143, 3., 0., 0., 206.967, 0., 1.526, 0.252, 0., 
  0., 1.1, "", "", "", "", "", "", "", "", "", "", "", "", "", "", "", "", 
  "", "", "", "", "", "", "", "", "", "", 14.81, 1.1890781*^7, 423.062, 17.5, 
  2.562, 1.504, 702.225, 71.7, 293.068, 6.05, "", "", 6.144, 0.8, 61.58, 
  0.433}, {"BDI", "Africa", "Burundi", "2021-03-16", 2461., 0., 17.429, 3., 
  0., 0., 206.967, 0., 1.466, 0.252, 0., 0., 1.1, "", "", "", "", "", "", "", 
  "", "", "", "", "", "", "", "", "", "", "", "", "", "", "", "", "", "", "", 
  20.37, 1.1890781*^7, 423.062, 17.5, 2.562, 1.504, 702.225, 71.7, 293.068, 
  6.05, "", "", 6.144, 0.8, 61.58, 0.433}, {"BDI", "Africa", "Burundi", 
  "2021-03-17", 2461., 0., 13.143, 3., 0., 0., 206.967, 0., 1.105, 0.252, 0., 
  0., 1.11, "", "", "", "", "", "", "", "", "", "", "", "", "", "", "", "", 
  "", "", "", "", "", "", "", "", "", "", 20.37, 1.1890781*^7, 423.062, 17.5, 
  2.562, 1.504, 702.225, 71.7, 293.068, 6.05, "", "", 6.144, 0.8, 61.58, 
  0.433}, {"BDI", "Africa", "Burundi", "2021-03-18", 2542., 81., 20.857, 3., 
  0., 0., 213.779, 6.812, 1.754, 0.252, 0., 0., 1.12, "", "", "", "", "", "", 
  "", "", "", "", "", "", "", "", "", "", "", "", "", "", "", "", "", "", "", 
  "", 20.37, 1.1890781*^7, 423.062, 17.5, 2.562, 1.504, 702.225, 71.7, 
  293.068, 6.05, "", "", 6.144, 0.8, 61.58, 0.433}, 
 {"BDI", "Africa", "Burundi", "2021-03-19", 2563., 21., 20.429, 3., 0., 0., 
  215.545, 1.766, 1.718, 0.252, 0., 0., 1.12, "", "", "", "", "", "", "", "", 
  "", "", "", "", "", "", "", "", "", "", "", "", "", "", "", "", "", "", 
  20.37, 1.1890781*^7, 423.062, 17.5, 2.562, 1.504, 702.225, 71.7, 293.068, 
  6.05, "", "", 6.144, 0.8, 61.58, 0.433}, {"BDI", "Africa", "Burundi", 
  "2021-03-20", 2563., 0., 17.429, 3., 0., 0., 215.545, 0., 1.466, 0.252, 0., 
  0., 1.12, "", "", "", "", "", "", "", "", "", "", "", "", "", "", "", "", 
  "", "", "", "", "", "", "", "", "", "", 20.37, 1.1890781*^7, 423.062, 17.5, 
  2.562, 1.504, 702.225, 71.7, 293.068, 6.05, "", "", 6.144, 0.8, 61.58, 
  0.433}, {"BDI", "Africa", "Burundi", "2021-03-21", 2613., 50., 21.714, 6., 
  3., 0.429, 219.75, 4.205, 1.826, 0.505, 0.252, 0.036, 1.12, "", "", "", "", 
  "", "", "", "", "", "", "", "", "", "", "", "", "", "", "", "", "", "", "", 
  "", "", "", 20.37, 1.1890781*^7, 423.062, 17.5, 2.562, 1.504, 702.225, 
  71.7, 293.068, 6.05, "", "", 6.144, 0.8, 61.58, 0.433}, 
 {"BDI", "Africa", "Burundi", "2021-03-22", 2618., 5., 22.429, 6., 0., 0.429, 
  220.171, 0.42, 1.886, 0.505, 0., 0.036, 1.12, "", "", "", "", "", "", "", 
  "", "", "", "", "", "", "", "", "", "", "", "", "", "", "", "", "", "", "", 
  20.37, 1.1890781*^7, 423.062, 17.5, 2.562, 1.504, 702.225, 71.7, 293.068, 
  6.05, "", "", 6.144, 0.8, 61.58, 0.433}, {"BDI", "Africa", "Burundi", 
  "2021-03-23", 2628., 10., 23.857, 6., 0., 0.429, 221.012, 0.841, 2.006, 
  0.505, 0., 0.036, 1.12, "", "", "", "", "", "", "", "", "", "", "", "", "", 
  "", "", "", "", "", "", "", "", "", "", "", "", "", 16.67, 1.1890781*^7, 
  423.062, 17.5, 2.562, 1.504, 702.225, 71.7, 293.068, 6.05, "", "", 6.144, 
  0.8, 61.58, 0.433}, {"BDI", "Africa", "Burundi", "2021-03-24", 2657., 29., 
  28., 6., 0., 0.429, 223.45, 2.439, 2.355, 0.505, 0., 0.036, 1.12, "", "", 
  "", "", "", "", "", "", "", "", "", "", "", "", "", "", "", "", "", "", "", 
  "", "", "", "", "", 16.67, 1.1890781*^7, 423.062, 17.5, 2.562, 1.504, 
  702.225, 71.7, 293.068, 6.05, "", "", 6.144, 0.8, 61.58, 0.433}, 
 {"BDI", "Africa", "Burundi", "2021-03-25", 2657., 0., 16.429, 6., 0., 0.429, 
  223.45, 0., 1.382, 0.505, 0., 0.036, 1.12, "", "", "", "", "", "", "", "", 
  "", "", "", "", "", "", "", "", "", "", "", "", "", "", "", "", "", "", 
  16.67, 1.1890781*^7, 423.062, 17.5, 2.562, 1.504, 702.225, 71.7, 293.068, 
  6.05, "", "", 6.144, 0.8, 61.58, 0.433}, {"BDI", "Africa", "Burundi", 
  "2021-03-26", 2657., 0., 13.429, 6., 0., 0.429, 223.45, 0., 1.129, 0.505, 
  0., 0.036, 1.13, "", "", "", "", "", "", "", "", "", "", "", "", "", "", 
  "", "", "", "", "", "", "", "", "", "", "", "", 16.67, 1.1890781*^7, 
  423.062, 17.5, 2.562, 1.504, 702.225, 71.7, 293.068, 6.05, "", "", 6.144, 
  0.8, 61.58, 0.433}, {"BDI", "Africa", "Burundi", "2021-03-27", 2657., 0., 
  13.429, 6., 0., 0.429, 223.45, 0., 1.129, 0.505, 0., 0.036, 1.13, "", "", 
  "", "", "", "", "", "", "", "", "", "", "", "", "", "", "", "", "", "", "", 
  "", "", "", "", "", 16.67, 1.1890781*^7, 423.062, 17.5, 2.562, 1.504, 
  702.225, 71.7, 293.068, 6.05, "", "", 6.144, 0.8, 61.58, 0.433}, 
 {"BDI", "Africa", "Burundi", "2021-03-28", 2757., 100., 20.571, 6., 0., 0., 
  231.86, 8.41, 1.73, 0.505, 0., 0., 1.14, "", "", "", "", "", "", "", "", 
  "", "", "", "", "", "", "", "", "", "", "", "", "", "", "", "", "", "", 
  16.67, 1.1890781*^7, 423.062, 17.5, 2.562, 1.504, 702.225, 71.7, 293.068, 
  6.05, "", "", 6.144, 0.8, 61.58, 0.433}, {"BDI", "Africa", "Burundi", 
  "2021-03-29", 2757., 0., 19.857, 6., 0., 0., 231.86, 0., 1.67, 0.505, 0., 
  0., 1.14, "", "", "", "", "", "", "", "", "", "", "", "", "", "", "", "", 
  "", "", "", "", "", "", "", "", "", "", 16.67, 1.1890781*^7, 423.062, 17.5, 
  2.562, 1.504, 702.225, 71.7, 293.068, 6.05, "", "", 6.144, 0.8, 61.58, 
  0.433}, {"BDI", "Africa", "Burundi", "2021-03-30", 2757., 0., 18.429, 6., 
  0., 0., 231.86, 0., 1.55, 0.505, 0., 0., 1.14, "", "", "", "", "", "", "", 
  "", "", "", "", "", "", "", "", "", "", "", "", "", "", "", "", "", "", "", 
  16.67, 1.1890781*^7, 423.062, 17.5, 2.562, 1.504, 702.225, 71.7, 293.068, 
  6.05, "", "", 6.144, 0.8, 61.58, 0.433}, {"BDI", "Africa", "Burundi", 
  "2021-03-31", 2810., 53., 21.857, 6., 0., 0., 236.318, 4.457, 1.838, 0.505, 
  0., 0., 1.14, "", "", "", "", "", "", "", "", "", "", "", "", "", "", "", 
  "", "", "", "", "", "", "", "", "", "", "", 16.67, 1.1890781*^7, 423.062, 
  17.5, 2.562, 1.504, 702.225, 71.7, 293.068, 6.05, "", "", 6.144, 0.8, 
  61.58, 0.433}, {"BDI", "Africa", "Burundi", "2021-04-01", 2842., 32., 
  26.429, 6., 0., 0., 239.009, 2.691, 2.223, 0.505, 0., 0., 1.14, "", "", "", 
  "", "", "", "", "", "", "", "", "", "", "", "", "", "", "", "", "", "", "", 
  "", "", "", "", 16.67, 1.1890781*^7, 423.062, 17.5, 2.562, 1.504, 702.225, 
  71.7, 293.068, 6.05, "", "", 6.144, 0.8, 61.58, 0.433}, 
 {"BDI", "Africa", "Burundi", "2021-04-02", 2842., 0., 26.429, 6., 0., 0., 
  239.009, 0., 2.223, 0.505, 0., 0., 1.14, "", "", "", "", "", "", "", "", 
  "", "", "", "", "", "", "", "", "", "", "", "", "", "", "", "", "", "", 
  16.67, 1.1890781*^7, 423.062, 17.5, 2.562, 1.504, 702.225, 71.7, 293.068, 
  6.05, "", "", 6.144, 0.8, 61.58, 0.433}, {"BDI", "Africa", "Burundi", 
  "2021-04-03", 2911., 69., 36.286, 6., 0., 0., 244.812, 5.803, 3.052, 0.505, 
  0., 0., 1.14, "", "", "", "", "", "", "", "", "", "", "", "", "", "", "", 
  "", "", "", "", "", "", "", "", "", "", "", 16.67, 1.1890781*^7, 423.062, 
  17.5, 2.562, 1.504, 702.225, 71.7, 293.068, 6.05, "", "", 6.144, 0.8, 
  61.58, 0.433}, {"BDI", "Africa", "Burundi", "2021-04-04", 2911., 0., 22., 
  6., 0., 0., 244.812, 0., 1.85, 0.505, 0., 0., 1.13, "", "", "", "", "", "", 
  "", "", "", "", "", "", "", "", "", "", "", "", "", "", "", "", "", "", "", 
  "", 16.67, 1.1890781*^7, 423.062, 17.5, 2.562, 1.504, 702.225, 71.7, 
  293.068, 6.05, "", "", 6.144, 0.8, 61.58, 0.433}, 
 {"BDI", "Africa", "Burundi", "2021-04-05", 2964., 53., 29.571, 6., 0., 0., 
  249.269, 4.457, 2.487, 0.505, 0., 0., 1.13, "", "", "", "", "", "", "", "", 
  "", "", "", "", "", "", "", "", "", "", "", "", "", "", "", "", "", "", 
  15.74, 1.1890781*^7, 423.062, 17.5, 2.562, 1.504, 702.225, 71.7, 293.068, 
  6.05, "", "", 6.144, 0.8, 61.58, 0.433}, {"BDI", "Africa", "Burundi", 
  "2021-04-06", 2970., 6., 30.429, 6., 0., 0., 249.773, 0.505, 2.559, 0.505, 
  0., 0., 1.13, "", "", "", "", "", "", "", "", "", "", "", "", "", "", "", 
  "", "", "", "", "", "", "", "", "", "", "", 15.74, 1.1890781*^7, 423.062, 
  17.5, 2.562, 1.504, 702.225, 71.7, 293.068, 6.05, "", "", 6.144, 0.8, 
  61.58, 0.433}, {"BDI", "Africa", "Burundi", "2021-04-07", 3017., 47., 
  29.571, 6., 0., 0., 253.726, 3.953, 2.487, 0.505, 0., 0., 1.13, "", "", "", 
  "", "", "", "", "", "", "", "", "", "", "", "", "", "", "", "", "", "", "", 
  "", "", "", "", 15.74, 1.1890781*^7, 423.062, 17.5, 2.562, 1.504, 702.225, 
  71.7, 293.068, 6.05, "", "", 6.144, 0.8, 61.58, 0.433}, 
 {"BDI", "Africa", "Burundi", "2021-04-08", 3027., 10., 26.429, 6., 0., 0., 
  254.567, 0.841, 2.223, 0.505, 0., 0., 1.13, "", "", "", "", "", "", "", "", 
  "", "", "", "", "", "", "", "", "", "", "", "", "", "", "", "", "", "", 
  15.74, 1.1890781*^7, 423.062, 17.5, 2.562, 1.504, 702.225, 71.7, 293.068, 
  6.05, "", "", 6.144, 0.8, 61.58, 0.433}, {"BDI", "Africa", "Burundi", 
  "2021-04-09", 3078., 51., 33.714, 6., 0., 0., 258.856, 4.289, 2.835, 0.505, 
  0., 0., 1.13, "", "", "", "", "", "", "", "", "", "", "", "", "", "", "", 
  "", "", "", "", "", "", "", "", "", "", "", 15.74, 1.1890781*^7, 423.062, 
  17.5, 2.562, 1.504, 702.225, 71.7, 293.068, 6.05, "", "", 6.144, 0.8, 
  61.58, 0.433}, {"BDI", "Africa", "Burundi", "2021-04-10", 3119., 41., 
  29.714, 6., 0., 0., 262.304, 3.448, 2.499, 0.505, 0., 0., 1.13, "", "", "", 
  "", "", "", "", "", "", "", "", "", "", "", "", "", "", "", "", "", "", "", 
  "", "", "", "", 15.74, 1.1890781*^7, 423.062, 17.5, 2.562, 1.504, 702.225, 
  71.7, 293.068, 6.05, "", "", 6.144, 0.8, 61.58, 0.433}, 
 {"BDI", "Africa", "Burundi", "2021-04-11", 3154., 35., 34.714, 6., 0., 0., 
  265.248, 2.943, 2.919, 0.505, 0., 0., 1.13, "", "", "", "", "", "", "", "", 
  "", "", "", "", "", "", "", "", "", "", "", "", "", "", "", "", "", "", 
  15.74, 1.1890781*^7, 423.062, 17.5, 2.562, 1.504, 702.225, 71.7, 293.068, 
  6.05, "", "", 6.144, 0.8, 61.58, 0.433}, {"BDI", "Africa", "Burundi", 
  "2021-04-12", 3154., 0., 27.143, 6., 0., 0., 265.248, 0., 2.283, 0.505, 0., 
  0., 1.12, "", "", "", "", "", "", "", "", "", "", "", "", "", "", "", "", 
  "", "", "", "", "", "", "", "", "", "", 15.74, 1.1890781*^7, 423.062, 17.5, 
  2.562, 1.504, 702.225, 71.7, 293.068, 6.05, "", "", 6.144, 0.8, 61.58, 
  0.433}, {"BDI", "Africa", "Burundi", "2021-04-13", 3262., 108., 41.714, 6., 
  0., 0., 274.33, 9.083, 3.508, 0.505, 0., 0., 1.12, "", "", "", "", "", "", 
  "", "", "", "", "", "", "", "", "", "", "", "", "", "", "", "", "", "", "", 
  "", 15.74, 1.1890781*^7, 423.062, 17.5, 2.562, 1.504, 702.225, 71.7, 
  293.068, 6.05, "", "", 6.144, 0.8, 61.58, 0.433}, 
 {"BDI", "Africa", "Burundi", "2021-04-14", 3333., 71., 45.143, 6., 0., 0., 
  280.301, 5.971, 3.796, 0.505, 0., 0., 1.12, "", "", "", "", "", "", "", "", 
  "", "", "", "", "", "", "", "", "", "", "", "", "", "", "", "", "", "", 
  15.74, 1.1890781*^7, 423.062, 17.5, 2.562, 1.504, 702.225, 71.7, 293.068, 
  6.05, "", "", 6.144, 0.8, 61.58, 0.433}, {"BDI", "Africa", "Burundi", 
  "2021-04-15", 3424., 91., 56.714, 6., 0., 0., 287.954, 7.653, 4.77, 0.505, 
  0., 0., 1.11, "", "", "", "", "", "", "", "", "", "", "", "", "", "", "", 
  "", "", "", "", "", "", "", "", "", "", "", 15.74, 1.1890781*^7, 423.062, 
  17.5, 2.562, 1.504, 702.225, 71.7, 293.068, 6.05, "", "", 6.144, 0.8, 
  61.58, 0.433}, {"BDI", "Africa", "Burundi", "2021-04-16", 3477., 53., 57., 
  6., 0., 0., 292.411, 4.457, 4.794, 0.505, 0., 0., 1.11, "", "", "", "", "", 
  "", "", "", "", "", "", "", "", "", "", "", "", "", "", "", "", "", "", "", 
  "", "", 15.74, 1.1890781*^7, 423.062, 17.5, 2.562, 1.504, 702.225, 71.7, 
  293.068, 6.05, "", "", 6.144, 0.8, 61.58, 0.433}, 
 {"BDI", "Africa", "Burundi", "2021-04-17", 3477., 0., 51.143, 6., 0., 0., 
  292.411, 0., 4.301, 0.505, 0., 0., 1.1, "", "", "", "", "", "", "", "", "", 
  "", "", "", "", "", "", "", "", "", "", "", "", "", "", "", "", "", 15.74, 
  1.1890781*^7, 423.062, 17.5, 2.562, 1.504, 702.225, 71.7, 293.068, 6.05, 
  "", "", 6.144, 0.8, 61.58, 0.433}, {"BDI", "Africa", "Burundi", 
  "2021-04-18", 3477., 0., 46.143, 6., 0., 0., 292.411, 0., 3.881, 0.505, 0., 
  0., 1.1, "", "", "", "", "", "", "", "", "", "", "", "", "", "", "", "", 
  "", "", "", "", "", "", "", "", "", "", 15.74, 1.1890781*^7, 423.062, 17.5, 
  2.562, 1.504, 702.225, 71.7, 293.068, 6.05, "", "", 6.144, 0.8, 61.58, 
  0.433}, {"BDI", "Africa", "Burundi", "2021-04-19", 3477., 0., 46.143, 6., 
  0., 0., 292.411, 0., 3.881, 0.505, 0., 0., 1.1, "", "", "", "", "", "", "", 
  "", "", "", "", "", "", "", "", "", "", "", "", "", "", "", "", "", "", "", 
  15.74, 1.1890781*^7, 423.062, 17.5, 2.562, 1.504, 702.225, 71.7, 293.068, 
  6.05, "", "", 6.144, 0.8, 61.58, 0.433}, {"BDI", "Africa", "Burundi", 
  "2021-04-20", 3643., 166., 54.429, 6., 0., 0., 306.372, 13.96, 4.577, 
  0.505, 0., 0., 1.09, "", "", "", "", "", "", "", "", "", "", "", "", "", 
  "", "", "", "", "", "", "", "", "", "", "", "", "", 15.74, 1.1890781*^7, 
  423.062, 17.5, 2.562, 1.504, 702.225, 71.7, 293.068, 6.05, "", "", 6.144, 
  0.8, 61.58, 0.433}, {"BDI", "Africa", "Burundi", "2021-04-21", 3706., 63., 
  53.286, 6., 0., 0., 311.67, 5.298, 4.481, 0.505, 0., 0., 1.09, "", "", "", 
  "", "", "", "", "", "", "", "", "", "", "", "", "", "", "", "", "", "", "", 
  "", "", "", "", 15.74, 1.1890781*^7, 423.062, 17.5, 2.562, 1.504, 702.225, 
  71.7, 293.068, 6.05, "", "", 6.144, 0.8, 61.58, 0.433}, 
 {"BDI", "Africa", "Burundi", "2021-04-22", 3732., 26., 44., 6., 0., 0., 
  313.857, 2.187, 3.7, 0.505, 0., 0., 1.08, "", "", "", "", "", "", "", "", 
  "", "", "", "", "", "", "", "", "", "", "", "", "", "", "", "", "", "", 
  15.74, 1.1890781*^7, 423.062, 17.5, 2.562, 1.504, 702.225, 71.7, 293.068, 
  6.05, "", "", 6.144, 0.8, 61.58, 0.433}, {"BDI", "Africa", "Burundi", 
  "2021-04-23", 3759., 27., 40.286, 6., 0., 0., 316.127, 2.271, 3.388, 0.505, 
  0., 0., 1.08, "", "", "", "", "", "", "", "", "", "", "", "", "", "", "", 
  "", "", "", "", "", "", "", "", "", "", "", 15.74, 1.1890781*^7, 423.062, 
  17.5, 2.562, 1.504, 702.225, 71.7, 293.068, 6.05, "", "", 6.144, 0.8, 
  61.58, 0.433}, {"BDI", "Africa", "Burundi", "2021-04-24", 3805., 46., 
  46.857, 6., 0., 0., 319.996, 3.869, 3.941, 0.505, 0., 0., 1.07, "", "", "", 
  "", "", "", "", "", "", "", "", "", "", "", "", "", "", "", "", "", "", "", 
  "", "", "", "", 15.74, 1.1890781*^7, 423.062, 17.5, 2.562, 1.504, 702.225, 
  71.7, 293.068, 6.05, "", "", 6.144, 0.8, 61.58, 0.433}, 
 {"BDI", "Africa", "Burundi", "2021-04-25", 3853., 48., 53.714, 6., 0., 0., 
  324.033, 4.037, 4.517, 0.505, 0., 0., 1.07, "", "", "", "", "", "", "", "", 
  "", "", "", "", "", "", "", "", "", "", "", "", "", "", "", "", "", "", 
  15.74, 1.1890781*^7, 423.062, 17.5, 2.562, 1.504, 702.225, 71.7, 293.068, 
  6.05, "", "", 6.144, 0.8, 61.58, 0.433}, {"BDI", "Africa", "Burundi", 
  "2021-04-26", 3874., 21., 56.714, 6., 0., 0., 325.799, 1.766, 4.77, 0.505, 
  0., 0., 1.06, "", "", "", "", "", "", "", "", "", "", "", "", "", "", "", 
  "", "", "", "", "", "", "", "", "", "", "", 15.74, 1.1890781*^7, 423.062, 
  17.5, 2.562, 1.504, 702.225, 71.7, 293.068, 6.05, "", "", 6.144, 0.8, 
  61.58, 0.433}, {"BDI", "Africa", "Burundi", "2021-04-27", 3884., 10., 
  34.429, 6., 0., 0., 326.64, 0.841, 2.895, 0.505, 0., 0., 1.06, "", "", "", 
  "", "", "", "", "", "", "", "", "", "", "", "", "", "", "", "", "", "", "", 
  "", "", "", "", 15.74, 1.1890781*^7, 423.062, 17.5, 2.562, 1.504, 702.225, 
  71.7, 293.068, 6.05, "", "", 6.144, 0.8, 61.58, 0.433}, 
 {"BDI", "Africa", "Burundi", "2021-04-28", 3941., 57., 33.571, 6., 0., 0., 
  331.433, 4.794, 2.823, 0.505, 0., 0., 1.05, "", "", "", "", "", "", "", "", 
  "", "", "", "", "", "", "", "", "", "", "", "", "", "", "", "", "", "", 
  15.74, 1.1890781*^7, 423.062, 17.5, 2.562, 1.504, 702.225, 71.7, 293.068, 
  6.05, "", "", 6.144, 0.8, 61.58, 0.433}, {"BDI", "Africa", "Burundi", 
  "2021-04-29", 3985., 44., 36.143, 6., 0., 0., 335.134, 3.7, 3.04, 0.505, 
  0., 0., 1.05, "", "", "", "", "", "", "", "", "", "", "", "", "", "", "", 
  "", "", "", "", "", "", "", "", "", "", "", 15.74, 1.1890781*^7, 423.062, 
  17.5, 2.562, 1.504, 702.225, 71.7, 293.068, 6.05, "", "", 6.144, 0.8, 
  61.58, 0.433}, {"BDI", "Africa", "Burundi", "2021-04-30", 3995., 10., 
  33.714, 6., 0., 0., 335.975, 0.841, 2.835, 0.505, 0., 0., 1.04, "", "", "", 
  "", "", "", "", "", "", "", "", "", "", "", "", "", "", "", "", "", "", "", 
  "", "", "", "", 15.74, 1.1890781*^7, 423.062, 17.5, 2.562, 1.504, 702.225, 
  71.7, 293.068, 6.05, "", "", 6.144, 0.8, 61.58, 0.433}, 
 {"BDI", "Africa", "Burundi", "2021-05-01", 4018., 23., 30.429, 6., 0., 0., 
  337.909, 1.934, 2.559, 0.505, 0., 0., 1.04, "", "", "", "", "", "", "", "", 
  "", "", "", "", "", "", "", "", "", "", "", "", "", "", "", "", "", "", 
  15.74, 1.1890781*^7, 423.062, 17.5, 2.562, 1.504, 702.225, 71.7, 293.068, 
  6.05, "", "", 6.144, 0.8, 61.58, 0.433}, {"BDI", "Africa", "Burundi", 
  "2021-05-02", 4038., 20., 26.429, 6., 0., 0., 339.591, 1.682, 2.223, 0.505, 
  0., 0., 1.04, "", "", "", "", "", "", "", "", "", "", "", "", "", "", "", 
  "", "", "", "", "", "", "", "", "", "", "", 15.74, 1.1890781*^7, 423.062, 
  17.5, 2.562, 1.504, 702.225, 71.7, 293.068, 6.05, "", "", 6.144, 0.8, 
  61.58, 0.433}, {"BDI", "Africa", "Burundi", "2021-05-03", 4046., 8., 
  24.571, 6., 0., 0., 340.264, 0.673, 2.066, 0.505, 0., 0., 1.04, "", "", "", 
  "", "", "", "", "", "", "", "", "", "", "", "", "", "", "", "", "", "", "", 
  "", "", "", "", 15.74, 1.1890781*^7, 423.062, 17.5, 2.562, 1.504, 702.225, 
  71.7, 293.068, 6.05, "", "", 6.144, 0.8, 61.58, 0.433}, 
 {"BDI", "Africa", "Burundi", "2021-05-04", 4052., 6., 24., 6., 0., 0., 
  340.768, 0.505, 2.018, 0.505, 0., 0., 1.03, "", "", "", "", "", "", "", "", 
  "", "", "", "", "", "", "", "", "", "", "", "", "", "", "", "", "", "", 
  15.74, 1.1890781*^7, 423.062, 17.5, 2.562, 1.504, 702.225, 71.7, 293.068, 
  6.05, "", "", 6.144, 0.8, 61.58, 0.433}, {"BDI", "Africa", "Burundi", 
  "2021-05-05", 4069., 17., 18.286, 6., 0., 0., 342.198, 1.43, 1.538, 0.505, 
  0., 0., 1.03, "", "", "", "", "", "", "", "", "", "", "", "", "", "", "", 
  "", "", "", "", "", "", "", "", "", "", "", 15.74, 1.1890781*^7, 423.062, 
  17.5, 2.562, 1.504, 702.225, 71.7, 293.068, 6.05, "", "", 6.144, 0.8, 
  61.58, 0.433}, {"BDI", "Africa", "Burundi", "2021-05-06", 4093., 24., 
  15.429, 6., 0., 0., 344.216, 2.018, 1.298, 0.505, 0., 0., 1.03, "", "", "", 
  "", "", "", "", "", "", "", "", "", "", "", "", "", "", "", "", "", "", "", 
  "", "", "", "", 15.74, 1.1890781*^7, 423.062, 17.5, 2.562, 1.504, 702.225, 
  71.7, 293.068, 6.05, "", "", 6.144, 0.8, 61.58, 0.433}, 
 {"BDI", "Africa", "Burundi", "2021-05-07", 4132., 39., 19.571, 6., 0., 0., 
  347.496, 3.28, 1.646, 0.505, 0., 0., 1.03, "", "", "", "", "", "", "", "", 
  "", "", "", "", "", "", "", "", "", "", "", "", "", "", "", "", "", "", 
  15.74, 1.1890781*^7, 423.062, 17.5, 2.562, 1.504, 702.225, 71.7, 293.068, 
  6.05, "", "", 6.144, 0.8, 61.58, 0.433}, {"BDI", "Africa", "Burundi", 
  "2021-05-08", 4149., 17., 18.714, 6., 0., 0., 348.926, 1.43, 1.574, 0.505, 
  0., 0., 1.03, "", "", "", "", "", "", "", "", "", "", "", "", "", "", "", 
  "", "", "", "", "", "", "", "", "", "", "", 15.74, 1.1890781*^7, 423.062, 
  17.5, 2.562, 1.504, 702.225, 71.7, 293.068, 6.05, "", "", 6.144, 0.8, 
  61.58, 0.433}, {"BDI", "Africa", "Burundi", "2021-05-09", 4177., 28., 
  19.857, 6., 0., 0., 351.281, 2.355, 1.67, 0.505, 0., 0., 1.03, "", "", "", 
  "", "", "", "", "", "", "", "", "", "", "", "", "", "", "", "", "", "", "", 
  "", "", "", "", 15.74, 1.1890781*^7, 423.062, 17.5, 2.562, 1.504, 702.225, 
  71.7, 293.068, 6.05, "", "", 6.144, 0.8, 61.58, 0.433}, 
 {"BDI", "Africa", "Burundi", "2021-05-10", 4200., 23., 22., 6., 0., 0., 
  353.215, 1.934, 1.85, 0.505, 0., 0., 1.03, "", "", "", "", "", "", "", "", 
  "", "", "", "", "", "", "", "", "", "", "", "", "", "", "", "", "", "", 
  15.74, 1.1890781*^7, 423.062, 17.5, 2.562, 1.504, 702.225, 71.7, 293.068, 
  6.05, "", "", 6.144, 0.8, 61.58, 0.433}, {"BDI", "Africa", "Burundi", 
  "2021-05-11", 4208., 8., 22.286, 6., 0., 0., 353.888, 0.673, 1.874, 0.505, 
  0., 0., 1.03, "", "", "", "", "", "", "", "", "", "", "", "", "", "", "", 
  "", "", "", "", "", "", "", "", "", "", "", 15.74, 1.1890781*^7, 423.062, 
  17.5, 2.562, 1.504, 702.225, 71.7, 293.068, 6.05, "", "", 6.144, 0.8, 
  61.58, 0.433}, {"BDI", "Africa", "Burundi", "2021-05-12", 4233., 25., 
  23.429, 6., 0., 0., 355.99, 2.102, 1.97, 0.505, 0., 0., 1.03, "", "", "", 
  "", "", "", "", "", "", "", "", "", "", "", "", "", "", "", "", "", "", "", 
  "", "", "", "", 15.74, 1.1890781*^7, 423.062, 17.5, 2.562, 1.504, 702.225, 
  71.7, 293.068, 6.05, "", "", 6.144, 0.8, 61.58, 0.433}, 
 {"BDI", "Africa", "Burundi", "2021-05-13", 4261., 28., 24., 6., 0., 0., 
  358.345, 2.355, 2.018, 0.505, 0., 0., 1.03, "", "", "", "", "", "", "", "", 
  "", "", "", "", "", "", "", "", "", "", "", "", "", "", "", "", "", "", 
  15.74, 1.1890781*^7, 423.062, 17.5, 2.562, 1.504, 702.225, 71.7, 293.068, 
  6.05, "", "", 6.144, 0.8, 61.58, 0.433}, {"BDI", "Africa", "Burundi", 
  "2021-05-14", 4282., 21., 21.429, 6., 0., 0., 360.111, 1.766, 1.802, 0.505, 
  0., 0., 1.03, "", "", "", "", "", "", "", "", "", "", "", "", "", "", "", 
  "", "", "", "", "", "", "", "", "", "", "", 15.74, 1.1890781*^7, 423.062, 
  17.5, 2.562, 1.504, 702.225, 71.7, 293.068, 6.05, "", "", 6.144, 0.8, 
  61.58, 0.433}, {"BDI", "Africa", "Burundi", "2021-05-15", 4290., 8., 
  20.143, 6., 0., 0., 360.784, 0.673, 1.694, 0.505, 0., 0., 1.04, "", "", "", 
  "", "", "", "", "", "", "", "", "", "", "", "", "", "", "", "", "", "", "", 
  "", "", "", "", 15.74, 1.1890781*^7, 423.062, 17.5, 2.562, 1.504, 702.225, 
  71.7, 293.068, 6.05, "", "", 6.144, 0.8, 61.58, 0.433}, 
 {"BDI", "Africa", "Burundi", "2021-05-16", 4329., 39., 21.714, 6., 0., 0., 
  364.064, 3.28, 1.826, 0.505, 0., 0., 1.04, "", "", "", "", "", "", "", "", 
  "", "", "", "", "", "", "", "", "", "", "", "", "", "", "", "", "", "", 
  15.74, 1.1890781*^7, 423.062, 17.5, 2.562, 1.504, 702.225, 71.7, 293.068, 
  6.05, "", "", 6.144, 0.8, 61.58, 0.433}, {"BDI", "Africa", "Burundi", 
  "2021-05-17", 4347., 18., 21., 6., 0., 0., 365.577, 1.514, 1.766, 0.505, 
  0., 0., 1.04, "", "", "", "", "", "", "", "", "", "", "", "", "", "", "", 
  "", "", "", "", "", "", "", "", "", "", "", 15.74, 1.1890781*^7, 423.062, 
  17.5, 2.562, 1.504, 702.225, 71.7, 293.068, 6.05, "", "", 6.144, 0.8, 
  61.58, 0.433}, {"BDI", "Africa", "Burundi", "2021-05-18", 4353., 6., 
  20.714, 6., 0., 0., 366.082, 0.505, 1.742, 0.505, 0., 0., 1.04, "", "", "", 
  "", "", "", "", "", "", "", "", "", "", "", "", "", "", "", "", "", "", "", 
  "", "", "", "", 15.74, 1.1890781*^7, 423.062, 17.5, 2.562, 1.504, 702.225, 
  71.7, 293.068, 6.05, "", "", 6.144, 0.8, 61.58, 0.433}, 
 {"BDI", "Africa", "Burundi", "2021-05-19", 4382., 29., 21.286, 6., 0., 0., 
  368.521, 2.439, 1.79, 0.505, 0., 0., 1.04, "", "", "", "", "", "", "", "", 
  "", "", "", "", "", "", "", "", "", "", "", "", "", "", "", "", "", "", 
  15.74, 1.1890781*^7, 423.062, 17.5, 2.562, 1.504, 702.225, 71.7, 293.068, 
  6.05, "", "", 6.144, 0.8, 61.58, 0.433}, {"BDI", "Africa", "Burundi", 
  "2021-05-20", 4418., 36., 22.429, 6., 0., 0., 371.548, 3.028, 1.886, 0.505, 
  0., 0., 1.04, "", "", "", "", "", "", "", "", "", "", "", "", "", "", "", 
  "", "", "", "", "", "", "", "", "", "", "", 15.74, 1.1890781*^7, 423.062, 
  17.5, 2.562, 1.504, 702.225, 71.7, 293.068, 6.05, "", "", 6.144, 0.8, 
  61.58, 0.433}, {"BDI", "Africa", "Burundi", "2021-05-21", 4451., 33., 
  24.143, 6., 0., 0., 374.324, 2.775, 2.03, 0.505, 0., 0., 1.04, "", "", "", 
  "", "", "", "", "", "", "", "", "", "", "", "", "", "", "", "", "", "", "", 
  "", "", "", "", 15.74, 1.1890781*^7, 423.062, 17.5, 2.562, 1.504, 702.225, 
  71.7, 293.068, 6.05, "", "", 6.144, 0.8, 61.58, 0.433}, 
 {"BDI", "Africa", "Burundi", "2021-05-22", 4494., 43., 29.143, 6., 0., 0., 
  377.94, 3.616, 2.451, 0.505, 0., 0., 1.04, "", "", "", "", "", "", "", "", 
  "", "", "", "", "", "", "", "", "", "", "", "", "", "", "", "", "", "", 
  15.74, 1.1890781*^7, 423.062, 17.5, 2.562, 1.504, 702.225, 71.7, 293.068, 
  6.05, "", "", 6.144, 0.8, 61.58, 0.433}, {"BDI", "Africa", "Burundi", 
  "2021-05-23", 4494., 0., 23.571, 6., 0., 0., 377.94, 0., 1.982, 0.505, 0., 
  0., 1.04, "", "", "", "", "", "", "", "", "", "", "", "", "", "", "", "", 
  "", "", "", "", "", "", "", "", "", "", 15.74, 1.1890781*^7, 423.062, 17.5, 
  2.562, 1.504, 702.225, 71.7, 293.068, 6.05, "", "", 6.144, 0.8, 61.58, 
  0.433}, {"BDI", "Africa", "Burundi", "2021-05-24", 4546., 52., 28.429, 6., 
  0., 0., 382.313, 4.373, 2.391, 0.505, 0., 0., 1.04, "", "", "", "", "", "", 
  "", "", "", "", "", "", "", "", "", "", "", "", "", "", "", "", "", "", "", 
  "", 15.74, 1.1890781*^7, 423.062, 17.5, 2.562, 1.504, 702.225, 71.7, 
  293.068, 6.05, "", "", 6.144, 0.8, 61.58, 0.433}, 
 {"BDI", "Africa", "Burundi", "2021-05-25", 4568., 22., 30.714, 6., 0., 0., 
  384.163, 1.85, 2.583, 0.505, 0., 0., 1.04, "", "", "", "", "", "", "", "", 
  "", "", "", "", "", "", "", "", "", "", "", "", "", "", "", "", "", "", 
  15.74, 1.1890781*^7, 423.062, 17.5, 2.562, 1.504, 702.225, 71.7, 293.068, 
  6.05, "", "", 6.144, 0.8, 61.58, 0.433}, {"BDI", "Africa", "Burundi", 
  "2021-05-26", 4592., 24., 30., 6., 0., 0., 386.182, 2.018, 2.523, 0.505, 
  0., 0., 1.04, "", "", "", "", "", "", "", "", "", "", "", "", "", "", "", 
  "", "", "", "", "", "", "", "", "", "", "", 15.74, 1.1890781*^7, 423.062, 
  17.5, 2.562, 1.504, 702.225, 71.7, 293.068, 6.05, "", "", 6.144, 0.8, 
  61.58, 0.433}, {"BDI", "Africa", "Burundi", "2021-05-27", 4650., 58., 
  33.143, 6., 0., 0., 391.059, 4.878, 2.787, 0.505, 0., 0., 1.04, "", "", "", 
  "", "", "", "", "", "", "", "", "", "", "", "", "", "", "", "", "", "", "", 
  "", "", "", "", 15.74, 1.1890781*^7, 423.062, 17.5, 2.562, 1.504, 702.225, 
  71.7, 293.068, 6.05, "", "", 6.144, 0.8, 61.58, 0.433}, 
 {"BDI", "Africa", "Burundi", "2021-05-28", 4669., 19., 31.143, 6., 0., 0., 
  392.657, 1.598, 2.619, 0.505, 0., 0., 1.04, "", "", "", "", "", "", "", "", 
  "", "", "", "", "", "", "", "", "", "", "", "", "", "", "", "", "", "", 
  15.74, 1.1890781*^7, 423.062, 17.5, 2.562, 1.504, 702.225, 71.7, 293.068, 
  6.05, "", "", 6.144, 0.8, 61.58, 0.433}, {"BDI", "Africa", "Burundi", 
  "2021-05-29", 4715., 46., 31.571, 6., 0., 0., 396.526, 3.869, 2.655, 0.505, 
  0., 0., 1.04, "", "", "", "", "", "", "", "", "", "", "", "", "", "", "", 
  "", "", "", "", "", "", "", "", "", "", "", 15.74, 1.1890781*^7, 423.062, 
  17.5, 2.562, 1.504, 702.225, 71.7, 293.068, 6.05, "", "", 6.144, 0.8, 
  61.58, 0.433}, {"BDI", "Africa", "Burundi", "2021-05-30", 4754., 39., 
  37.143, 6., 0., 0., 399.806, 3.28, 3.124, 0.505, 0., 0., 1.03, "", "", "", 
  "", "", "", "", "", "", "", "", "", "", "", "", "", "", "", "", "", "", "", 
  "", "", "", "", 15.74, 1.1890781*^7, 423.062, 17.5, 2.562, 1.504, 702.225, 
  71.7, 293.068, 6.05, "", "", 6.144, 0.8, 61.58, 0.433}, 
 {"BDI", "Africa", "Burundi", "2021-05-31", 4790., 36., 34.857, 6., 0., 0., 
  402.833, 3.028, 2.931, 0.505, 0., 0., 1.03, "", "", "", "", "", "", "", "", 
  "", "", "", "", "", "", "", "", "", "", "", "", "", "", "", "", "", "", 
  15.74, 1.1890781*^7, 423.062, 17.5, 2.562, 1.504, 702.225, 71.7, 293.068, 
  6.05, "", "", 6.144, 0.8, 61.58, 0.433}, {"BDI", "Africa", "Burundi", 
  "2021-06-01", 4803., 13., 33.571, 6., 0., 0., 403.926, 1.093, 2.823, 0.505, 
  0., 0., 1.03, "", "", "", "", "", "", "", "", "", "", "", "", "", "", "", 
  "", "", "", "", "", "", "", "", "", "", "", "", 1.1890781*^7, 423.062, 
  17.5, 2.562, 1.504, 702.225, 71.7, 293.068, 6.05, "", "", 6.144, 0.8, 
  61.58, 0.433}, {"BDI", "Africa", "Burundi", "2021-06-02", 4828., 25., 
  33.714, 6., 0., 0., 406.029, 2.102, 2.835, 0.505, 0., 0., 1.03, "", "", "", 
  "", "", "", "", "", "", "", "", "", "", "", "", "", "", "", "", "", "", "", 
  "", "", "", "", "", 1.1890781*^7, 423.062, 17.5, 2.562, 1.504, 702.225, 
  71.7, 293.068, 6.05, "", "", 6.144, 0.8, 61.58, 0.433}, 
 {"BDI", "Africa", "Burundi", "2021-06-03", 4844., 16., 27.714, 6., 0., 0., 
  407.374, 1.346, 2.331, 0.505, 0., 0., 1.03, "", "", "", "", "", "", "", "", 
  "", "", "", "", "", "", "", "", "", "", "", "", "", "", "", "", "", "", "", 
  1.1890781*^7, 423.062, 17.5, 2.562, 1.504, 702.225, 71.7, 293.068, 6.05, 
  "", "", 6.144, 0.8, 61.58, 0.433}, {"BDI", "Africa", "Burundi", 
  "2021-06-04", 4861., 17., 27.429, 6., 0., 0., 408.804, 1.43, 2.307, 0.505, 
  0., 0., 1.02, "", "", "", "", "", "", "", "", "", "", "", "", "", "", "", 
  "", "", "", "", "", "", "", "", "", "", "", "", 1.1890781*^7, 423.062, 
  17.5, 2.562, 1.504, 702.225, 71.7, 293.068, 6.05, "", "", 6.144, 0.8, 
  61.58, 0.433}, {"BDI", "Africa", "Burundi", "2021-06-05", 4881., 20., 
  23.714, 6., 0., 0., 410.486, 1.682, 1.994, 0.505, 0., 0., 1.02, "", "", "", 
  "", "", "", "", "", "", "", "", "", "", "", "", "", "", "", "", "", "", "", 
  "", "", "", "", "", 1.1890781*^7, 423.062, 17.5, 2.562, 1.504, 702.225, 
  71.7, 293.068, 6.05, "", "", 6.144, 0.8, 61.58, 0.433}, 
 {"BDI", "Africa", "Burundi", "2021-06-06", 4905., 24., 21.571, 8., 2., 
  0.286, 412.504, 2.018, 1.814, 0.673, 0.168, 0.024, 1.02, "", "", "", "", 
  "", "", "", "", "", "", "", "", "", "", "", "", "", "", "", "", "", "", "", 
  "", "", "", "", 1.1890781*^7, 423.062, 17.5, 2.562, 1.504, 702.225, 71.7, 
  293.068, 6.05, "", "", 6.144, 0.8, 61.58, 0.433}, 
 {"BDI", "Africa", "Burundi", "2021-06-07", 4925., 20., 19.286, 8., 0., 
  0.286, 414.186, 1.682, 1.622, 0.673, 0., 0.024, "", "", "", "", "", "", "", 
  "", "", "", "", "", "", "", "", "", "", "", "", "", "", "", "", "", "", "", 
  "", "", 1.1890781*^7, 423.062, 17.5, 2.562, 1.504, 702.225, 71.7, 293.068, 
  6.05, "", "", 6.144, 0.8, 61.58, 0.433}, {"KHM", "Asia", "Cambodia", 
  "2020-01-27", 1., 1., "", "", "", "", 0.06, 0.06, "", "", "", "", "", "", 
  "", "", "", "", "", "", "", "", "", "", "", "", "", "", "", "", "", "", "", 
  "", "", "", "", "", "", 0., 1.6718971*^7, 90.672, 25.6, 4.412, 2.385, 
  3645.07, "", 270.892, 4., 2., 33.7, 66.229, 0.8, 69.82, 0.594}, 
 {"KHM", "Asia", "Cambodia", "2020-01-28", 1., 0., "", "", "", "", 0.06, 0., 
  "", "", "", "", "", "", "", "", "", "", "", "", "", "", "", "", "", "", "", 
  "", "", "", "", "", "", "", "", "", "", "", "", 0., 1.6718971*^7, 90.672, 
  25.6, 4.412, 2.385, 3645.07, "", 270.892, 4., 2., 33.7, 66.229, 0.8, 69.82, 
  0.594}, {"KHM", "Asia", "Cambodia", "2020-01-29", 1., 0., "", "", "", "", 
  0.06, 0., "", "", "", "", "", "", "", "", "", "", "", "", "", "", "", "", 
  "", "", "", "", "", "", "", "", "", "", "", "", "", "", "", 0., 
  1.6718971*^7, 90.672, 25.6, 4.412, 2.385, 3645.07, "", 270.892, 4., 2., 
  33.7, 66.229, 0.8, 69.82, 0.594}, {"KHM", "Asia", "Cambodia", "2020-01-30", 
  1., 0., "", "", "", "", 0.06, 0., "", "", "", "", "", "", "", "", "", "", 
  "", "", "", "", "", "", "", "", "", "", "", "", "", "", "", "", "", "", "", 
  "", "", 0., 1.6718971*^7, 90.672, 25.6, 4.412, 2.385, 3645.07, "", 270.892, 
  4., 2., 33.7, 66.229, 0.8, 69.82, 0.594}, {"KHM", "Asia", "Cambodia", 
  "2020-01-31", 1., 0., "", "", "", "", 0.06, 0., "", "", "", "", "", "", "", 
  "", "", "", "", "", "", "", "", "", "", "", "", "", "", "", "", "", "", "", 
  "", "", "", "", "", 0., 1.6718971*^7, 90.672, 25.6, 4.412, 2.385, 3645.07, 
  "", 270.892, 4., 2., 33.7, 66.229, 0.8, 69.82, 0.594}, 
 {"KHM", "Asia", "Cambodia", "2020-02-01", 1., 0., 0.143, "", "", 0., 0.06, 
  0., 0.009, "", "", 0., "", "", "", "", "", "", "", "", "", "", "", "", "", 
  "", "", "", "", "", "", "", "", "", "", "", "", "", "", 0., 1.6718971*^7, 
  90.672, 25.6, 4.412, 2.385, 3645.07, "", 270.892, 4., 2., 33.7, 66.229, 
  0.8, 69.82, 0.594}, {"KHM", "Asia", "Cambodia", "2020-02-02", 1., 0., 
  0.143, "", "", 0., 0.06, 0., 0.009, "", "", 0., "", "", "", "", "", "", "", 
  "", "", "", "", "", "", "", "", "", "", "", "", "", "", "", "", "", "", "", 
  "", 0., 1.6718971*^7, 90.672, 25.6, 4.412, 2.385, 3645.07, "", 270.892, 4., 
  2., 33.7, 66.229, 0.8, 69.82, 0.594}, {"KHM", "Asia", "Cambodia", 
  "2020-02-03", 1., 0., 0., "", "", 0., 0.06, 0., 0., "", "", 0., "", "", "", 
  "", "", "", "", "", "", "", "", "", "", "", "", "", "", "", "", "", "", "", 
  "", "", "", "", "", 0., 1.6718971*^7, 90.672, 25.6, 4.412, 2.385, 3645.07, 
  "", 270.892, 4., 2., 33.7, 66.229, 0.8, 69.82, 0.594}, 
 {"KHM", "Asia", "Cambodia", "2020-02-04", 1., 0., 0., "", "", 0., 0.06, 0., 
  0., "", "", 0., "", "", "", "", "", "", "", "", "", "", "", "", "", "", "", 
  "", "", "", "", "", "", "", "", "", "", "", "", 0., 1.6718971*^7, 90.672, 
  25.6, 4.412, 2.385, 3645.07, "", 270.892, 4., 2., 33.7, 66.229, 0.8, 69.82, 
  0.594}, {"KHM", "Asia", "Cambodia", "2020-02-05", 1., 0., 0., "", "", 0., 
  0.06, 0., 0., "", "", 0., "", "", "", "", "", "", "", "", "", "", "", "", 
  "", "", "", "", "", "", "", "", "", "", "", "", "", "", "", 0., 
  1.6718971*^7, 90.672, 25.6, 4.412, 2.385, 3645.07, "", 270.892, 4., 2., 
  33.7, 66.229, 0.8, 69.82, 0.594}, {"KHM", "Asia", "Cambodia", "2020-02-06", 
  1., 0., 0., "", "", 0., 0.06, 0., 0., "", "", 0., "", "", "", "", "", "", 
  "", "", "", "", "", "", "", "", "", "", "", "", "", "", "", "", "", "", "", 
  "", "", 0., 1.6718971*^7, 90.672, 25.6, 4.412, 2.385, 3645.07, "", 270.892, 
  4., 2., 33.7, 66.229, 0.8, 69.82, 0.594}, {"KHM", "Asia", "Cambodia", 
  "2020-02-07", 1., 0., 0., "", "", 0., 0.06, 0., 0., "", "", 0., "", "", "", 
  "", "", "", "", "", "", "", "", "", "", "", "", "", "", "", "", "", "", "", 
  "", "", "", "", "", 0., 1.6718971*^7, 90.672, 25.6, 4.412, 2.385, 3645.07, 
  "", 270.892, 4., 2., 33.7, 66.229, 0.8, 69.82, 0.594}, 
 {"KHM", "Asia", "Cambodia", "2020-02-08", 1., 0., 0., "", "", 0., 0.06, 0., 
  0., "", "", 0., "", "", "", "", "", "", "", "", "", "", "", "", "", "", "", 
  "", "", "", "", "", "", "", "", "", "", "", "", 0., 1.6718971*^7, 90.672, 
  25.6, 4.412, 2.385, 3645.07, "", 270.892, 4., 2., 33.7, 66.229, 0.8, 69.82, 
  0.594}, {"KHM", "Asia", "Cambodia", "2020-02-09", 1., 0., 0., "", "", 0., 
  0.06, 0., 0., "", "", 0., "", "", "", "", "", "", "", "", "", "", "", "", 
  "", "", "", "", "", "", "", "", "", "", "", "", "", "", "", 0., 
  1.6718971*^7, 90.672, 25.6, 4.412, 2.385, 3645.07, "", 270.892, 4., 2., 
  33.7, 66.229, 0.8, 69.82, 0.594}, {"KHM", "Asia", "Cambodia", "2020-02-10", 
  1., 0., 0., "", "", 0., 0.06, 0., 0., "", "", 0., "", "", "", "", "", "", 
  "", "", "", "", "", "", "", "", "", "", "", "", "", "", "", "", "", "", "", 
  "", "", 0., 1.6718971*^7, 90.672, 25.6, 4.412, 2.385, 3645.07, "", 270.892, 
  4., 2., 33.7, 66.229, 0.8, 69.82, 0.594}, {"KHM", "Asia", "Cambodia", 
  "2020-02-11", 1., 0., 0., "", "", 0., 0.06, 0., 0., "", "", 0., "", "", "", 
  "", "", "", "", "", "", "", "", "", "", "", "", "", "", "", "", "", "", "", 
  "", "", "", "", "", 0., 1.6718971*^7, 90.672, 25.6, 4.412, 2.385, 3645.07, 
  "", 270.892, 4., 2., 33.7, 66.229, 0.8, 69.82, 0.594}, 
 {"KHM", "Asia", "Cambodia", "2020-02-12", 1., 0., 0., "", "", 0., 0.06, 0., 
  0., "", "", 0., "", "", "", "", "", "", "", "", "", "", "", "", "", "", "", 
  "", "", "", "", "", "", "", "", "", "", "", "", 0., 1.6718971*^7, 90.672, 
  25.6, 4.412, 2.385, 3645.07, "", 270.892, 4., 2., 33.7, 66.229, 0.8, 69.82, 
  0.594}, {"KHM", "Asia", "Cambodia", "2020-02-13", 1., 0., 0., "", "", 0., 
  0.06, 0., 0., "", "", 0., "", "", "", "", "", "", "", "", "", "", "", "", 
  "", "", "", "", "", "", "", "", "", "", "", "", "", "", "", 0., 
  1.6718971*^7, 90.672, 25.6, 4.412, 2.385, 3645.07, "", 270.892, 4., 2., 
  33.7, 66.229, 0.8, 69.82, 0.594}, {"KHM", "Asia", "Cambodia", "2020-02-14", 
  1., 0., 0., "", "", 0., 0.06, 0., 0., "", "", 0., "", "", "", "", "", "", 
  "", "", "", "", "", "", "", "", "", "", "", "", "", "", "", "", "", "", "", 
  "", "", 0., 1.6718971*^7, 90.672, 25.6, 4.412, 2.385, 3645.07, "", 270.892, 
  4., 2., 33.7, 66.229, 0.8, 69.82, 0.594}, {"KHM", "Asia", "Cambodia", 
  "2020-02-15", 1., 0., 0., "", "", 0., 0.06, 0., 0., "", "", 0., "", "", "", 
  "", "", "", "", "", "", "", "", "", "", "", "", "", "", "", "", "", "", "", 
  "", "", "", "", "", 0., 1.6718971*^7, 90.672, 25.6, 4.412, 2.385, 3645.07, 
  "", 270.892, 4., 2., 33.7, 66.229, 0.8, 69.82, 0.594}, 
 {"KHM", "Asia", "Cambodia", "2020-02-16", 1., 0., 0., "", "", 0., 0.06, 0., 
  0., "", "", 0., "", "", "", "", "", "", "", "", "", "", "", "", "", "", "", 
  "", "", "", "", "", "", "", "", "", "", "", "", 0., 1.6718971*^7, 90.672, 
  25.6, 4.412, 2.385, 3645.07, "", 270.892, 4., 2., 33.7, 66.229, 0.8, 69.82, 
  0.594}, {"KHM", "Asia", "Cambodia", "2020-02-17", 1., 0., 0., "", "", 0., 
  0.06, 0., 0., "", "", 0., "", "", "", "", "", "", "", "", "", "", "", "", 
  "", "", "", "", "", "", "", "", "", "", "", "", "", "", "", 0., 
  1.6718971*^7, 90.672, 25.6, 4.412, 2.385, 3645.07, "", 270.892, 4., 2., 
  33.7, 66.229, 0.8, 69.82, 0.594}, {"KHM", "Asia", "Cambodia", "2020-02-18", 
  1., 0., 0., "", "", 0., 0.06, 0., 0., "", "", 0., "", "", "", "", "", "", 
  "", "", "", "", "", "", "", "", "", "", "", "", "", "", "", "", "", "", "", 
  "", "", 0., 1.6718971*^7, 90.672, 25.6, 4.412, 2.385, 3645.07, "", 270.892, 
  4., 2., 33.7, 66.229, 0.8, 69.82, 0.594}, {"KHM", "Asia", "Cambodia", 
  "2020-02-19", 1., 0., 0., "", "", 0., 0.06, 0., 0., "", "", 0., "", "", "", 
  "", "", "", "", "", "", "", "", "", "", "", "", "", "", "", "", "", "", "", 
  "", "", "", "", "", 0., 1.6718971*^7, 90.672, 25.6, 4.412, 2.385, 3645.07, 
  "", 270.892, 4., 2., 33.7, 66.229, 0.8, 69.82, 0.594}, 
 {"KHM", "Asia", "Cambodia", "2020-02-20", 1., 0., 0., "", "", 0., 0.06, 0., 
  0., "", "", 0., "", "", "", "", "", "", "", "", "", "", "", "", "", "", "", 
  "", "", "", "", "", "", "", "", "", "", "", "", 0., 1.6718971*^7, 90.672, 
  25.6, 4.412, 2.385, 3645.07, "", 270.892, 4., 2., 33.7, 66.229, 0.8, 69.82, 
  0.594}, {"KHM", "Asia", "Cambodia", "2020-02-21", 1., 0., 0., "", "", 0., 
  0.06, 0., 0., "", "", 0., "", "", "", "", "", "", "", "", "", "", "", "", 
  "", "", "", "", "", "", "", "", "", "", "", "", "", "", "", 0., 
  1.6718971*^7, 90.672, 25.6, 4.412, 2.385, 3645.07, "", 270.892, 4., 2., 
  33.7, 66.229, 0.8, 69.82, 0.594}, {"KHM", "Asia", "Cambodia", "2020-02-22", 
  1., 0., 0., "", "", 0., 0.06, 0., 0., "", "", 0., "", "", "", "", "", "", 
  "", "", "", "", "", "", "", "", "", "", "", "", "", "", "", "", "", "", "", 
  "", "", 0., 1.6718971*^7, 90.672, 25.6, 4.412, 2.385, 3645.07, "", 270.892, 
  4., 2., 33.7, 66.229, 0.8, 69.82, 0.594}, {"KHM", "Asia", "Cambodia", 
  "2020-02-23", 1., 0., 0., "", "", 0., 0.06, 0., 0., "", "", 0., "", "", "", 
  "", "", "", "", "", "", "", "", "", "", "", "", "", "", "", "", "", "", "", 
  "", "", "", "", "", 0., 1.6718971*^7, 90.672, 25.6, 4.412, 2.385, 3645.07, 
  "", 270.892, 4., 2., 33.7, 66.229, 0.8, 69.82, 0.594}, 
 {"KHM", "Asia", "Cambodia", "2020-02-24", 1., 0., 0., "", "", 0., 0.06, 0., 
  0., "", "", 0., "", "", "", "", "", "", "", "", "", "", "", "", "", "", "", 
  "", "", "", "", "", "", "", "", "", "", "", "", 0., 1.6718971*^7, 90.672, 
  25.6, 4.412, 2.385, 3645.07, "", 270.892, 4., 2., 33.7, 66.229, 0.8, 69.82, 
  0.594}, {"KHM", "Asia", "Cambodia", "2020-02-25", 1., 0., 0., "", "", 0., 
  0.06, 0., 0., "", "", 0., "", "", "", "", "", "", "", "", "", "", "", "", 
  "", "", "", "", "", "", "", "", "", "", "", "", "", "", "", 0., 
  1.6718971*^7, 90.672, 25.6, 4.412, 2.385, 3645.07, "", 270.892, 4., 2., 
  33.7, 66.229, 0.8, 69.82, 0.594}, {"KHM", "Asia", "Cambodia", "2020-02-26", 
  1., 0., 0., "", "", 0., 0.06, 0., 0., "", "", 0., "", "", "", "", "", "", 
  "", "", "", "", "", "", "", "", "", "", "", "", "", "", "", "", "", "", "", 
  "", "", 0., 1.6718971*^7, 90.672, 25.6, 4.412, 2.385, 3645.07, "", 270.892, 
  4., 2., 33.7, 66.229, 0.8, 69.82, 0.594}, {"KHM", "Asia", "Cambodia", 
  "2020-02-27", 1., 0., 0., "", "", 0., 0.06, 0., 0., "", "", 0., "", "", "", 
  "", "", "", "", "", "", "", "", "", "", "", "", "", "", "", "", "", "", "", 
  "", "", "", "", "", 0., 1.6718971*^7, 90.672, 25.6, 4.412, 2.385, 3645.07, 
  "", 270.892, 4., 2., 33.7, 66.229, 0.8, 69.82, 0.594}, 
 {"KHM", "Asia", "Cambodia", "2020-02-28", 1., 0., 0., "", "", 0., 0.06, 0., 
  0., "", "", 0., "", "", "", "", "", "", "", "", "", "", "", "", "", "", "", 
  "", "", "", "", "", "", "", "", "", "", "", "", 0., 1.6718971*^7, 90.672, 
  25.6, 4.412, 2.385, 3645.07, "", 270.892, 4., 2., 33.7, 66.229, 0.8, 69.82, 
  0.594}, {"KHM", "Asia", "Cambodia", "2020-02-29", 1., 0., 0., "", "", 0., 
  0.06, 0., 0., "", "", 0., "", "", "", "", "", "", "", "", "", "", "", "", 
  "", "", "", "", "", "", "", "", "", "", "", "", "", "", "", 0., 
  1.6718971*^7, 90.672, 25.6, 4.412, 2.385, 3645.07, "", 270.892, 4., 2., 
  33.7, 66.229, 0.8, 69.82, 0.594}, {"KHM", "Asia", "Cambodia", "2020-03-01", 
  1., 0., 0., "", "", 0., 0.06, 0., 0., "", "", 0., "", "", "", "", "", "", 
  "", "", "", "", "", "", "", "", "", "", "", "", "", "", "", "", "", "", "", 
  "", "", 0., 1.6718971*^7, 90.672, 25.6, 4.412, 2.385, 3645.07, "", 270.892, 
  4., 2., 33.7, 66.229, 0.8, 69.82, 0.594}, {"KHM", "Asia", "Cambodia", 
  "2020-03-02", 1., 0., 0., "", "", 0., 0.06, 0., 0., "", "", 0., "", "", "", 
  "", "", "", "", "", "", "", "", "", "", "", "", "", "", "", "", "", "", "", 
  "", "", "", "", "", 0., 1.6718971*^7, 90.672, 25.6, 4.412, 2.385, 3645.07, 
  "", 270.892, 4., 2., 33.7, 66.229, 0.8, 69.82, 0.594}, 
 {"KHM", "Asia", "Cambodia", "2020-03-03", 1., 0., 0., "", "", 0., 0.06, 0., 
  0., "", "", 0., "", "", "", "", "", "", "", "", "", "", "", "", "", "", "", 
  "", "", "", "", "", "", "", "", "", "", "", "", 0., 1.6718971*^7, 90.672, 
  25.6, 4.412, 2.385, 3645.07, "", 270.892, 4., 2., 33.7, 66.229, 0.8, 69.82, 
  0.594}, {"KHM", "Asia", "Cambodia", "2020-03-04", 1., 0., 0., "", "", 0., 
  0.06, 0., 0., "", "", 0., "", "", "", "", "", "", "", "", "", "", "", "", 
  "", "", "", "", "", "", "", "", "", "", "", "", "", "", "", 0., 
  1.6718971*^7, 90.672, 25.6, 4.412, 2.385, 3645.07, "", 270.892, 4., 2., 
  33.7, 66.229, 0.8, 69.82, 0.594}, {"KHM", "Asia", "Cambodia", "2020-03-05", 
  1., 0., 0., "", "", 0., 0.06, 0., 0., "", "", 0., "", "", "", "", "", "", 
  "", "", "", "", "", "", "", "", "", "", "", "", "", "", "", "", "", "", "", 
  "", "", 0., 1.6718971*^7, 90.672, 25.6, 4.412, 2.385, 3645.07, "", 270.892, 
  4., 2., 33.7, 66.229, 0.8, 69.82, 0.594}, {"KHM", "Asia", "Cambodia", 
  "2020-03-06", 1., 0., 0., "", "", 0., 0.06, 0., 0., "", "", 0., "", "", "", 
  "", "", "", "", "", "", "", "", "", "", "", "", "", "", "", "", "", "", "", 
  "", "", "", "", "", 0., 1.6718971*^7, 90.672, 25.6, 4.412, 2.385, 3645.07, 
  "", 270.892, 4., 2., 33.7, 66.229, 0.8, 69.82, 0.594}, 
 {"KHM", "Asia", "Cambodia", "2020-03-07", 1., 0., 0., "", "", 0., 0.06, 0., 
  0., "", "", 0., "", "", "", "", "", "", "", "", "", "", "", "", "", "", "", 
  "", "", "", "", "", "", "", "", "", "", "", "", 19.44, 1.6718971*^7, 
  90.672, 25.6, 4.412, 2.385, 3645.07, "", 270.892, 4., 2., 33.7, 66.229, 
  0.8, 69.82, 0.594}, {"KHM", "Asia", "Cambodia", "2020-03-08", 2., 1., 
  0.143, "", "", 0., 0.12, 0.06, 0.009, "", "", 0., "", "", "", "", "", "", 
  "", "", "", "", "", "", "", "", "", "", "", "", "", "", "", "", "", "", "", 
  "", "", 19.44, 1.6718971*^7, 90.672, 25.6, 4.412, 2.385, 3645.07, "", 
  270.892, 4., 2., 33.7, 66.229, 0.8, 69.82, 0.594}, 
 {"KHM", "Asia", "Cambodia", "2020-03-09", 2., 0., 0.143, "", "", 0., 0.12, 
  0., 0.009, "", "", 0., "", "", "", "", "", "", "", "", "", "", "", "", "", 
  "", "", "", "", "", "", "", "", "", "", "", "", "", "", 19.44, 
  1.6718971*^7, 90.672, 25.6, 4.412, 2.385, 3645.07, "", 270.892, 4., 2., 
  33.7, 66.229, 0.8, 69.82, 0.594}, {"KHM", "Asia", "Cambodia", "2020-03-10", 
  2., 0., 0.143, "", "", 0., 0.12, 0., 0.009, "", "", 0., "", "", "", "", "", 
  "", "", "", "", "", "", "", "", "", "", "", "", "", "", "", "", "", "", "", 
  "", "", "", 19.44, 1.6718971*^7, 90.672, 25.6, 4.412, 2.385, 3645.07, "", 
  270.892, 4., 2., 33.7, 66.229, 0.8, 69.82, 0.594}, 
 {"KHM", "Asia", "Cambodia", "2020-03-11", 3., 1., 0.286, "", "", 0., 0.179, 
  0.06, 0.017, "", "", 0., "", "", "", "", "", "", "", "", "", "", "", "", 
  "", "", "", "", "", "", "", "", "", "", "", "", "", "", "", 19.44, 
  1.6718971*^7, 90.672, 25.6, 4.412, 2.385, 3645.07, "", 270.892, 4., 2., 
  33.7, 66.229, 0.8, 69.82, 0.594}, {"KHM", "Asia", "Cambodia", "2020-03-12", 
  3., 0., 0.286, "", "", 0., 0.179, 0., 0.017, "", "", 0., "", "", "", "", 
  "", "", "", "", "", "", "", "", "", "", "", "", "", "", "", "", "", "", "", 
  "", "", "", "", 19.44, 1.6718971*^7, 90.672, 25.6, 4.412, 2.385, 3645.07, 
  "", 270.892, 4., 2., 33.7, 66.229, 0.8, 69.82, 0.594}, 
 {"KHM", "Asia", "Cambodia", "2020-03-13", 5., 2., 0.571, "", "", 0., 0.299, 
  0.12, 0.034, "", "", 0., "", "", "", "", "", "", "", "", "", "", "", "", 
  "", "", "", "", "", "", "", "", "", "", "", "", "", "", "", 27.78, 
  1.6718971*^7, 90.672, 25.6, 4.412, 2.385, 3645.07, "", 270.892, 4., 2., 
  33.7, 66.229, 0.8, 69.82, 0.594}, {"KHM", "Asia", "Cambodia", "2020-03-14", 
  7., 2., 0.857, "", "", 0., 0.419, 0.12, 0.051, "", "", 0., "", "", "", "", 
  "", "", "", "", "", "", "", "", "", "", "", "", "", "", "", "", "", "", "", 
  "", "", "", "", 27.78, 1.6718971*^7, 90.672, 25.6, 4.412, 2.385, 3645.07, 
  "", 270.892, 4., 2., 33.7, 66.229, 0.8, 69.82, 0.594}, 
 {"KHM", "Asia", "Cambodia", "2020-03-15", 7., 0., 0.714, "", "", 0., 0.419, 
  0., 0.043, "", "", 0., "", "", "", "", "", "", "", "", "", "", "", "", "", 
  "", "", "", "", "", "", "", "", "", "", "", "", "", "", 27.78, 
  1.6718971*^7, 90.672, 25.6, 4.412, 2.385, 3645.07, "", 270.892, 4., 2., 
  33.7, 66.229, 0.8, 69.82, 0.594}, {"KHM", "Asia", "Cambodia", "2020-03-16", 
  7., 0., 0.714, "", "", 0., 0.419, 0., 0.043, "", "", 0., "", "", "", "", 
  "", "", "", "", "", "", "", "", "", "", "", "", "", "", "", "", "", "", "", 
  "", "", "", "", 27.78, 1.6718971*^7, 90.672, 25.6, 4.412, 2.385, 3645.07, 
  "", 270.892, 4., 2., 33.7, 66.229, 0.8, 69.82, 0.594}, 
 {"KHM", "Asia", "Cambodia", "2020-03-17", 33., 26., 4.429, "", "", 0., 
  1.974, 1.555, 0.265, "", "", 0., "", "", "", "", "", "", "", "", "", "", 
  "", "", "", "", "", "", "", "", "", "", "", "", "", "", "", "", "", 46.3, 
  1.6718971*^7, 90.672, 25.6, 4.412, 2.385, 3645.07, "", 270.892, 4., 2., 
  33.7, 66.229, 0.8, 69.82, 0.594}, {"KHM", "Asia", "Cambodia", "2020-03-18", 
  35., 2., 4.571, "", "", 0., 2.093, 0.12, 0.273, "", "", 0., "", "", "", "", 
  "", "", "", "", "", "", "", "", "", "", "", "", "", "", "", "", "", "", "", 
  "", "", "", "", 46.3, 1.6718971*^7, 90.672, 25.6, 4.412, 2.385, 3645.07, 
  "", 270.892, 4., 2., 33.7, 66.229, 0.8, 69.82, 0.594}, 
 {"KHM", "Asia", "Cambodia", "2020-03-19", 37., 2., 4.857, "", "", 0., 2.213, 
  0.12, 0.291, "", "", 0., "", "", "", "", "", "", "", "", "", "", "", "", 
  "", "", "", "", "", "", "", "", "", "", "", "", "", "", "", 46.3, 
  1.6718971*^7, 90.672, 25.6, 4.412, 2.385, 3645.07, "", 270.892, 4., 2., 
  33.7, 66.229, 0.8, 69.82, 0.594}, {"KHM", "Asia", "Cambodia", "2020-03-20", 
  51., 14., 6.571, "", "", 0., 3.05, 0.837, 0.393, "", "", 0., "", "", "", 
  "", "", "", "", "", "", "", "", "", "", "", "", "", "", "", "", "", "", "", 
  "", "", "", "", "", 46.3, 1.6718971*^7, 90.672, 25.6, 4.412, 2.385, 
  3645.07, "", 270.892, 4., 2., 33.7, 66.229, 0.8, 69.82, 0.594}, 
 {"KHM", "Asia", "Cambodia", "2020-03-21", 53., 2., 6.571, "", "", 0., 3.17, 
  0.12, 0.393, "", "", 0., "", "", "", "", "", "", "", "", "", "", "", "", 
  "", "", "", "", "", "", "", "", "", "", "", "", "", "", "", 46.3, 
  1.6718971*^7, 90.672, 25.6, 4.412, 2.385, 3645.07, "", 270.892, 4., 2., 
  33.7, 66.229, 0.8, 69.82, 0.594}, {"KHM", "Asia", "Cambodia", "2020-03-22", 
  84., 31., 11., "", "", 0., 5.024, 1.854, 0.658, "", "", 0., "", "", "", "", 
  "", "", "", "", "", "", "", "", "", "", "", "", "", "", "", "", "", "", "", 
  "", "", "", "", 46.3, 1.6718971*^7, 90.672, 25.6, 4.412, 2.385, 3645.07, 
  "", 270.892, 4., 2., 33.7, 66.229, 0.8, 69.82, 0.594}, 
 {"KHM", "Asia", "Cambodia", "2020-03-23", 87., 3., 11.429, "", "", 0., 
  5.204, 0.179, 0.684, "", "", 0., "", "", "", "", "", "", "", "", "", "", 
  "", "", "", "", "", "", "", "", "", "", "", "", "", "", "", "", "", 46.3, 
  1.6718971*^7, 90.672, 25.6, 4.412, 2.385, 3645.07, "", 270.892, 4., 2., 
  33.7, 66.229, 0.8, 69.82, 0.594}, {"KHM", "Asia", "Cambodia", "2020-03-24", 
  91., 4., 8.286, "", "", 0., 5.443, 0.239, 0.496, "", "", 0., "", "", "", 
  "", "", "", "", "", "", "", "", "", "", "", "", "", "", "", "", "", "", "", 
  "", "", "", "", "", 46.3, 1.6718971*^7, 90.672, 25.6, 4.412, 2.385, 
  3645.07, "", 270.892, 4., 2., 33.7, 66.229, 0.8, 69.82, 0.594}, 
 {"KHM", "Asia", "Cambodia", "2020-03-25", 96., 5., 8.714, "", "", 0., 5.742, 
  0.299, 0.521, "", "", 0., "", "", "", "", "", "", "", "", "", "", "", "", 
  "", "", "", "", "", "", "", "", "", "", "", "", "", "", "", 46.3, 
  1.6718971*^7, 90.672, 25.6, 4.412, 2.385, 3645.07, "", 270.892, 4., 2., 
  33.7, 66.229, 0.8, 69.82, 0.594}, {"KHM", "Asia", "Cambodia", "2020-03-26", 
  96., 0., 8.429, "", "", 0., 5.742, 0., 0.504, "", "", 0., "", "", "", "", 
  "", "", "", "", "", "", "", "", "", "", "", "", "", "", "", "", "", "", "", 
  "", "", "", "", 57.41, 1.6718971*^7, 90.672, 25.6, 4.412, 2.385, 3645.07, 
  "", 270.892, 4., 2., 33.7, 66.229, 0.8, 69.82, 0.594}, 
 {"KHM", "Asia", "Cambodia", "2020-03-27", 99., 3., 6.857, "", "", 0., 5.921, 
  0.179, 0.41, "", "", 0., "", "", "", "", "", "", "", "", "", "", "", "", 
  "", "", "", "", "", "", "", "", "", "", "", "", "", "", "", 57.41, 
  1.6718971*^7, 90.672, 25.6, 4.412, 2.385, 3645.07, "", 270.892, 4., 2., 
  33.7, 66.229, 0.8, 69.82, 0.594}, {"KHM", "Asia", "Cambodia", "2020-03-28", 
  99., 0., 6.571, "", "", 0., 5.921, 0., 0.393, "", "", 0., "", "", "", "", 
  "", "", "", "", "", "", "", "", "", "", "", "", "", "", "", "", "", "", "", 
  "", "", "", "", 57.41, 1.6718971*^7, 90.672, 25.6, 4.412, 2.385, 3645.07, 
  "", 270.892, 4., 2., 33.7, 66.229, 0.8, 69.82, 0.594}, 
 {"KHM", "Asia", "Cambodia", "2020-03-29", 103., 4., 2.714, "", "", 0., 
  6.161, 0.239, 0.162, "", "", 0., "", "", "", "", "", "", "", "", "", "", 
  "", "", "", "", "", "", "", "", "", "", "", "", "", "", "", "", "", 57.41, 
  1.6718971*^7, 90.672, 25.6, 4.412, 2.385, 3645.07, "", 270.892, 4., 2., 
  33.7, 66.229, 0.8, 69.82, 0.594}, {"KHM", "Asia", "Cambodia", "2020-03-30", 
  107., 4., 2.857, "", "", 0., 6.4, 0.239, 0.171, "", "", 0., 0.28, "", "", 
  "", "", "", "", "", "", "", "", "", "", "", "", "", "", "", "", "", "", "", 
  "", "", "", "", "", 57.41, 1.6718971*^7, 90.672, 25.6, 4.412, 2.385, 
  3645.07, "", 270.892, 4., 2., 33.7, 66.229, 0.8, 69.82, 0.594}, 
 {"KHM", "Asia", "Cambodia", "2020-03-31", 109., 2., 2.571, "", "", 0., 6.52, 
  0.12, 0.154, "", "", 0., 0.26, "", "", "", "", "", "", "", "", "", "", "", 
  "", "", "", "", "", "", "", "", "", "", "", "", "", "", "", 57.41, 
  1.6718971*^7, 90.672, 25.6, 4.412, 2.385, 3645.07, "", 270.892, 4., 2., 
  33.7, 66.229, 0.8, 69.82, 0.594}, {"KHM", "Asia", "Cambodia", "2020-04-01", 
  109., 0., 1.857, "", "", 0., 6.52, 0., 0.111, "", "", 0., 0.25, "", "", "", 
  "", "", "", "", "", "", "", "", "", "", "", "", "", "", "", "", "", "", "", 
  "", "", "", "", 57.41, 1.6718971*^7, 90.672, 25.6, 4.412, 2.385, 3645.07, 
  "", 270.892, 4., 2., 33.7, 66.229, 0.8, 69.82, 0.594}, 
 {"KHM", "Asia", "Cambodia", "2020-04-02", 110., 1., 2., "", "", 0., 6.579, 
  0.06, 0.12, "", "", 0., 0.24, "", "", "", "", "", "", "", "", "", "", "", 
  "", "", "", "", "", "", "", "", "", "", "", "", "", "", "", 57.41, 
  1.6718971*^7, 90.672, 25.6, 4.412, 2.385, 3645.07, "", 270.892, 4., 2., 
  33.7, 66.229, 0.8, 69.82, 0.594}, {"KHM", "Asia", "Cambodia", "2020-04-03", 
  114., 4., 2.143, "", "", 0., 6.819, 0.239, 0.128, "", "", 0., 0.23, "", "", 
  "", "", "", "", "", "", "", "", "", "", "", "", "", "", "", "", "", "", "", 
  "", "", "", "", "", 57.41, 1.6718971*^7, 90.672, 25.6, 4.412, 2.385, 
  3645.07, "", 270.892, 4., 2., 33.7, 66.229, 0.8, 69.82, 0.594}, 
 {"KHM", "Asia", "Cambodia", "2020-04-04", 114., 0., 2.143, "", "", 0., 
  6.819, 0., 0.128, "", "", 0., 0.22, "", "", "", "", "", "", "", "", "", "", 
  "", "", "", "", "", "", "", "", "", "", "", "", "", "", "", "", 57.41, 
  1.6718971*^7, 90.672, 25.6, 4.412, 2.385, 3645.07, "", 270.892, 4., 2., 
  33.7, 66.229, 0.8, 69.82, 0.594}, {"KHM", "Asia", "Cambodia", "2020-04-05", 
  114., 0., 1.571, "", "", 0., 6.819, 0., 0.094, "", "", 0., 0.21, "", "", 
  "", "", "", "", "", "", "", "", "", "", "", "", "", "", "", "", "", "", "", 
  "", "", "", "", "", 57.41, 1.6718971*^7, 90.672, 25.6, 4.412, 2.385, 
  3645.07, "", 270.892, 4., 2., 33.7, 66.229, 0.8, 69.82, 0.594}, 
 {"KHM", "Asia", "Cambodia", "2020-04-06", 114., 0., 1., "", "", 0., 6.819, 
  0., 0.06, "", "", 0., 0.21, "", "", "", "", "", "", "", "", "", "", "", "", 
  "", "", "", "", "", "", "", "", "", "", "", "", "", "", 57.41, 
  1.6718971*^7, 90.672, 25.6, 4.412, 2.385, 3645.07, "", 270.892, 4., 2., 
  33.7, 66.229, 0.8, 69.82, 0.594}, {"KHM", "Asia", "Cambodia", "2020-04-07", 
  115., 1., 0.857, "", "", 0., 6.878, 0.06, 0.051, "", "", 0., 0.2, "", "", 
  "", "", "", "", "", "", "", "", "", "", "", "", "", "", "", "", "", "", "", 
  "", "", "", "", "", 60.19, 1.6718971*^7, 90.672, 25.6, 4.412, 2.385, 
  3645.07, "", 270.892, 4., 2., 33.7, 66.229, 0.8, 69.82, 0.594}, 
 {"KHM", "Asia", "Cambodia", "2020-04-08", 117., 2., 1.143, "", "", 0., 
  6.998, 0.12, 0.068, "", "", 0., 0.19, "", "", "", "", "", "", "", "", "", 
  "", "", "", "", "", "", "", "", "", "", "", "", "", "", "", "", "", 57.41, 
  1.6718971*^7, 90.672, 25.6, 4.412, 2.385, 3645.07, "", 270.892, 4., 2., 
  33.7, 66.229, 0.8, 69.82, 0.594}, {"KHM", "Asia", "Cambodia", "2020-04-09", 
  119., 2., 1.286, "", "", 0., 7.118, 0.12, 0.077, "", "", 0., 0.19, "", "", 
  "", "", "", "", "", "", "", "", "", "", "", "", "", "", "", "", "", "", "", 
  "", "", "", "", "", 68.52, 1.6718971*^7, 90.672, 25.6, 4.412, 2.385, 
  3645.07, "", 270.892, 4., 2., 33.7, 66.229, 0.8, 69.82, 0.594}, 
 {"KHM", "Asia", "Cambodia", "2020-04-10", 119., 0., 0.714, "", "", 0., 
  7.118, 0., 0.043, "", "", 0., 0.18, "", "", "", "", "", "", "", "", "", "", 
  "", "", "", "", "", "", "", "", "", "", "", "", "", "", "", "", 68.52, 
  1.6718971*^7, 90.672, 25.6, 4.412, 2.385, 3645.07, "", 270.892, 4., 2., 
  33.7, 66.229, 0.8, 69.82, 0.594}, {"KHM", "Asia", "Cambodia", "2020-04-11", 
  120., 1., 0.857, "", "", 0., 7.177, 0.06, 0.051, "", "", 0., 0.17, "", "", 
  "", "", "", "", "", "", "", "", "", "", "", "", "", "", "", "", "", "", "", 
  "", "", "", "", "", 68.52, 1.6718971*^7, 90.672, 25.6, 4.412, 2.385, 
  3645.07, "", 270.892, 4., 2., 33.7, 66.229, 0.8, 69.82, 0.594}, 
 {"KHM", "Asia", "Cambodia", "2020-04-12", 122., 2., 1.143, "", "", 0., 
  7.297, 0.12, 0.068, "", "", 0., 0.16, "", "", "", "", "", "", "", "", "", 
  "", "", "", "", "", "", "", "", "", "", "", "", "", "", "", "", "", 68.52, 
  1.6718971*^7, 90.672, 25.6, 4.412, 2.385, 3645.07, "", 270.892, 4., 2., 
  33.7, 66.229, 0.8, 69.82, 0.594}, {"KHM", "Asia", "Cambodia", "2020-04-13", 
  122., 0., 1.143, "", "", 0., 7.297, 0., 0.068, "", "", 0., 0.15, "", "", 
  "", "", "", "", "", "", "", "", "", "", "", "", "", "", "", "", "", "", "", 
  "", "", "", "", "", 68.52, 1.6718971*^7, 90.672, 25.6, 4.412, 2.385, 
  3645.07, "", 270.892, 4., 2., 33.7, 66.229, 0.8, 69.82, 0.594}, 
 {"KHM", "Asia", "Cambodia", "2020-04-14", 122., 0., 1., "", "", 0., 7.297, 
  0., 0.06, "", "", 0., 0.14, "", "", "", "", "", "", "", "", "", "", "", "", 
  "", "", "", "", "", "", "", "", "", "", "", "", "", "", 68.52, 
  1.6718971*^7, 90.672, 25.6, 4.412, 2.385, 3645.07, "", 270.892, 4., 2., 
  33.7, 66.229, 0.8, 69.82, 0.594}, {"KHM", "Asia", "Cambodia", "2020-04-15", 
  122., 0., 0.714, "", "", 0., 7.297, 0., 0.043, "", "", 0., 0.13, "", "", 
  "", "", "", "", "", "", "", "", "", "", "", "", "", "", "", "", "", "", "", 
  "", "", "", "", "", 68.52, 1.6718971*^7, 90.672, 25.6, 4.412, 2.385, 
  3645.07, "", 270.892, 4., 2., 33.7, 66.229, 0.8, 69.82, 0.594}, 
 {"KHM", "Asia", "Cambodia", "2020-04-16", 122., 0., 0.429, "", "", 0., 
  7.297, 0., 0.026, "", "", 0., 0.12, "", "", "", "", "", "", "", "", "", "", 
  "", "", "", "", "", "", "", "", "", "", "", "", "", "", "", "", 68.52, 
  1.6718971*^7, 90.672, 25.6, 4.412, 2.385, 3645.07, "", 270.892, 4., 2., 
  33.7, 66.229, 0.8, 69.82, 0.594}, {"KHM", "Asia", "Cambodia", "2020-04-17", 
  122., 0., 0.429, "", "", 0., 7.297, 0., 0.026, "", "", 0., 0.11, "", "", 
  "", "", "", "", "", "", "", "", "", "", "", "", "", "", "", "", "", "", "", 
  "", "", "", "", "", 57.41, 1.6718971*^7, 90.672, 25.6, 4.412, 2.385, 
  3645.07, "", 270.892, 4., 2., 33.7, 66.229, 0.8, 69.82, 0.594}, 
 {"KHM", "Asia", "Cambodia", "2020-04-18", 122., 0., 0.286, "", "", 0., 
  7.297, 0., 0.017, "", "", 0., 0.1, "", "", "", "", "", "", "", "", "", "", 
  "", "", "", "", "", "", "", "", "", "", "", "", "", "", "", "", 57.41, 
  1.6718971*^7, 90.672, 25.6, 4.412, 2.385, 3645.07, "", 270.892, 4., 2., 
  33.7, 66.229, 0.8, 69.82, 0.594}, {"KHM", "Asia", "Cambodia", "2020-04-19", 
  122., 0., 0., "", "", 0., 7.297, 0., 0., "", "", 0., 0.09, "", "", "", "", 
  "", "", "", "", "", "", "", "", "", "", "", "", "", "", "", "", "", "", "", 
  "", "", "", 57.41, 1.6718971*^7, 90.672, 25.6, 4.412, 2.385, 3645.07, "", 
  270.892, 4., 2., 33.7, 66.229, 0.8, 69.82, 0.594}, 
 {"KHM", "Asia", "Cambodia", "2020-04-20", 122., 0., 0., "", "", 0., 7.297, 
  0., 0., "", "", 0., 0.09, "", "", "", "", "", "", "", "", "", "", "", "", 
  "", "", "", "", "", "", "", "", "", "", "", "", "", "", 57.41, 
  1.6718971*^7, 90.672, 25.6, 4.412, 2.385, 3645.07, "", 270.892, 4., 2., 
  33.7, 66.229, 0.8, 69.82, 0.594}, {"KHM", "Asia", "Cambodia", "2020-04-21", 
  122., 0., 0., "", "", 0., 7.297, 0., 0., "", "", 0., 0.08, "", "", "", "", 
  "", "", "", "", "", "", "", "", "", "", "", "", "", "", "", "", "", "", "", 
  "", "", "", 57.41, 1.6718971*^7, 90.672, 25.6, 4.412, 2.385, 3645.07, "", 
  270.892, 4., 2., 33.7, 66.229, 0.8, 69.82, 0.594}, 
 {"KHM", "Asia", "Cambodia", "2020-04-22", 122., 0., 0., "", "", 0., 7.297, 
  0., 0., "", "", 0., 0.07, "", "", "", "", "", "", "", "", "", "", "", "", 
  "", "", "", "", "", "", "", "", "", "", "", "", "", "", 57.41, 
  1.6718971*^7, 90.672, 25.6, 4.412, 2.385, 3645.07, "", 270.892, 4., 2., 
  33.7, 66.229, 0.8, 69.82, 0.594}, {"KHM", "Asia", "Cambodia", "2020-04-23", 
  122., 0., 0., "", "", 0., 7.297, 0., 0., "", "", 0., 0.07, "", "", "", "", 
  "", "", "", "", "", "", "", "", "", "", "", "", "", "", "", "", "", "", "", 
  "", "", "", 57.41, 1.6718971*^7, 90.672, 25.6, 4.412, 2.385, 3645.07, "", 
  270.892, 4., 2., 33.7, 66.229, 0.8, 69.82, 0.594}, 
 {"KHM", "Asia", "Cambodia", "2020-04-24", 122., 0., 0., "", "", 0., 7.297, 
  0., 0., "", "", 0., 0.06, "", "", "", "", "", "", "", "", "", "", "", "", 
  "", "", "", "", "", "", "", "", "", "", "", "", "", "", 57.41, 
  1.6718971*^7, 90.672, 25.6, 4.412, 2.385, 3645.07, "", 270.892, 4., 2., 
  33.7, 66.229, 0.8, 69.82, 0.594}, {"KHM", "Asia", "Cambodia", "2020-04-25", 
  122., 0., 0., "", "", 0., 7.297, 0., 0., "", "", 0., 0.06, "", "", "", "", 
  "", "", "", "", "", "", "", "", "", "", "", "", "", "", "", "", "", "", "", 
  "", "", "", 57.41, 1.6718971*^7, 90.672, 25.6, 4.412, 2.385, 3645.07, "", 
  270.892, 4., 2., 33.7, 66.229, 0.8, 69.82, 0.594}, 
 {"KHM", "Asia", "Cambodia", "2020-04-26", 122., 0., 0., "", "", 0., 7.297, 
  0., 0., "", "", 0., 0.05, "", "", "", "", "", "", "", "", "", "", "", "", 
  "", "", "", "", "", "", "", "", "", "", "", "", "", "", 57.41, 
  1.6718971*^7, 90.672, 25.6, 4.412, 2.385, 3645.07, "", 270.892, 4., 2., 
  33.7, 66.229, 0.8, 69.82, 0.594}, {"KHM", "Asia", "Cambodia", "2020-04-27", 
  122., 0., 0., "", "", 0., 7.297, 0., 0., "", "", 0., 0.05, "", "", "", "", 
  "", "", "", "", "", "", "", "", "", "", "", "", "", "", "", "", "", "", "", 
  "", "", "", 57.41, 1.6718971*^7, 90.672, 25.6, 4.412, 2.385, 3645.07, "", 
  270.892, 4., 2., 33.7, 66.229, 0.8, 69.82, 0.594}, 
 {"KHM", "Asia", "Cambodia", "2020-04-28", 122., 0., 0., "", "", 0., 7.297, 
  0., 0., "", "", 0., 0.05, "", "", "", "", "", "", "", "", "", "", "", "", 
  "", "", "", "", "", "", "", "", "", "", "", "", "", "", 57.41, 
  1.6718971*^7, 90.672, 25.6, 4.412, 2.385, 3645.07, "", 270.892, 4., 2., 
  33.7, 66.229, 0.8, 69.82, 0.594}, {"KHM", "Asia", "Cambodia", "2020-04-29", 
  122., 0., 0., "", "", 0., 7.297, 0., 0., "", "", 0., 0.04, "", "", "", "", 
  "", "", "", "", "", "", "", "", "", "", "", "", "", "", "", "", "", "", "", 
  "", "", "", 57.41, 1.6718971*^7, 90.672, 25.6, 4.412, 2.385, 3645.07, "", 
  270.892, 4., 2., 33.7, 66.229, 0.8, 69.82, 0.594}, 
 {"KHM", "Asia", "Cambodia", "2020-04-30", 122., 0., 0., "", "", 0., 7.297, 
  0., 0., "", "", 0., 0.04, "", "", "", "", "", "", "", "", "", "", "", "", 
  "", "", "", "", "", "", "", "", "", "", "", "", "", "", 57.41, 
  1.6718971*^7, 90.672, 25.6, 4.412, 2.385, 3645.07, "", 270.892, 4., 2., 
  33.7, 66.229, 0.8, 69.82, 0.594}, {"KHM", "Asia", "Cambodia", "2020-05-01", 
  122., 0., 0., "", "", 0., 7.297, 0., 0., "", "", 0., 0.04, "", "", "", "", 
  "", "", "", "", "", "", "", "", "", "", "", "", "", "", "", "", "", "", "", 
  "", "", "", 57.41, 1.6718971*^7, 90.672, 25.6, 4.412, 2.385, 3645.07, "", 
  270.892, 4., 2., 33.7, 66.229, 0.8, 69.82, 0.594}, 
 {"KHM", "Asia", "Cambodia", "2020-05-02", 122., 0., 0., "", "", 0., 7.297, 
  0., 0., "", "", 0., 0.04, "", "", "", "", "", "", "", "", "", "", "", "", 
  "", "", "", "", "", "", "", "", "", "", "", "", "", "", 57.41, 
  1.6718971*^7, 90.672, 25.6, 4.412, 2.385, 3645.07, "", 270.892, 4., 2., 
  33.7, 66.229, 0.8, 69.82, 0.594}, {"KHM", "Asia", "Cambodia", "2020-05-03", 
  122., 0., 0., "", "", 0., 7.297, 0., 0., "", "", 0., 0.03, "", "", "", "", 
  "", "", "", "", "", "", "", "", "", "", "", "", "", "", "", "", "", "", "", 
  "", "", "", 57.41, 1.6718971*^7, 90.672, 25.6, 4.412, 2.385, 3645.07, "", 
  270.892, 4., 2., 33.7, 66.229, 0.8, 69.82, 0.594}, 
 {"KHM", "Asia", "Cambodia", "2020-05-04", 122., 0., 0., "", "", 0., 7.297, 
  0., 0., "", "", 0., 0.03, "", "", "", "", "", "", "", "", "", "", "", "", 
  "", "", "", "", "", "", "", "", "", "", "", "", "", "", 57.41, 
  1.6718971*^7, 90.672, 25.6, 4.412, 2.385, 3645.07, "", 270.892, 4., 2., 
  33.7, 66.229, 0.8, 69.82, 0.594}, {"KHM", "Asia", "Cambodia", "2020-05-05", 
  122., 0., 0., "", "", 0., 7.297, 0., 0., "", "", 0., 0.03, "", "", "", "", 
  "", "", "", "", "", "", "", "", "", "", "", "", "", "", "", "", "", "", "", 
  "", "", "", 57.41, 1.6718971*^7, 90.672, 25.6, 4.412, 2.385, 3645.07, "", 
  270.892, 4., 2., 33.7, 66.229, 0.8, 69.82, 0.594}, 
 {"KHM", "Asia", "Cambodia", "2020-05-06", 122., 0., 0., "", "", 0., 7.297, 
  0., 0., "", "", 0., 0.03, "", "", "", "", "", "", "", "", "", "", "", "", 
  "", "", "", "", "", "", "", "", "", "", "", "", "", "", 57.41, 
  1.6718971*^7, 90.672, 25.6, 4.412, 2.385, 3645.07, "", 270.892, 4., 2., 
  33.7, 66.229, 0.8, 69.82, 0.594}, {"KHM", "Asia", "Cambodia", "2020-05-07", 
  122., 0., 0., "", "", 0., 7.297, 0., 0., "", "", 0., 0.03, "", "", "", "", 
  "", "", "", "", "", "", "", "", "", "", "", "", "", "", "", "", "", "", "", 
  "", "", "", 57.41, 1.6718971*^7, 90.672, 25.6, 4.412, 2.385, 3645.07, "", 
  270.892, 4., 2., 33.7, 66.229, 0.8, 69.82, 0.594}, 
 {"KHM", "Asia", "Cambodia", "2020-05-08", 122., 0., 0., "", "", 0., 7.297, 
  0., 0., "", "", 0., 0.03, "", "", "", "", "", "", "", "", "", "", "", "", 
  "", "", "", "", "", "", "", "", "", "", "", "", "", "", 57.41, 
  1.6718971*^7, 90.672, 25.6, 4.412, 2.385, 3645.07, "", 270.892, 4., 2., 
  33.7, 66.229, 0.8, 69.82, 0.594}, {"KHM", "Asia", "Cambodia", "2020-05-09", 
  122., 0., 0., "", "", 0., 7.297, 0., 0., "", "", 0., 0.03, "", "", "", "", 
  "", "", "", "", "", "", "", "", "", "", "", "", "", "", "", "", "", "", "", 
  "", "", "", 57.41, 1.6718971*^7, 90.672, 25.6, 4.412, 2.385, 3645.07, "", 
  270.892, 4., 2., 33.7, 66.229, 0.8, 69.82, 0.594}, 
 {"KHM", "Asia", "Cambodia", "2020-05-10", 122., 0., 0., "", "", 0., 7.297, 
  0., 0., "", "", 0., 0.03, "", "", "", "", "", "", "", "", "", "", "", "", 
  "", "", "", "", "", "", "", "", "", "", "", "", "", "", 57.41, 
  1.6718971*^7, 90.672, 25.6, 4.412, 2.385, 3645.07, "", 270.892, 4., 2., 
  33.7, 66.229, 0.8, 69.82, 0.594}, {"KHM", "Asia", "Cambodia", "2020-05-11", 
  122., 0., 0., "", "", 0., 7.297, 0., 0., "", "", 0., 0.03, "", "", "", "", 
  "", "", "", "", "", "", "", "", "", "", "", "", "", "", "", "", "", "", "", 
  "", "", "", 57.41, 1.6718971*^7, 90.672, 25.6, 4.412, 2.385, 3645.07, "", 
  270.892, 4., 2., 33.7, 66.229, 0.8, 69.82, 0.594}, 
 {"KHM", "Asia", "Cambodia", "2020-05-12", 122., 0., 0., "", "", 0., 7.297, 
  0., 0., "", "", 0., 0.03, "", "", "", "", "", "", "", "", "", "", "", "", 
  "", "", "", "", "", "", "", "", "", "", "", "", "", "", 57.41, 
  1.6718971*^7, 90.672, 25.6, 4.412, 2.385, 3645.07, "", 270.892, 4., 2., 
  33.7, 66.229, 0.8, 69.82, 0.594}, {"KHM", "Asia", "Cambodia", "2020-05-13", 
  122., 0., 0., "", "", 0., 7.297, 0., 0., "", "", 0., 0.03, "", "", "", "", 
  "", "", "", "", "", "", "", "", "", "", "", "", "", "", "", "", "", "", "", 
  "", "", "", 57.41, 1.6718971*^7, 90.672, 25.6, 4.412, 2.385, 3645.07, "", 
  270.892, 4., 2., 33.7, 66.229, 0.8, 69.82, 0.594}, 
 {"KHM", "Asia", "Cambodia", "2020-05-14", 122., 0., 0., "", "", 0., 7.297, 
  0., 0., "", "", 0., 0.03, "", "", "", "", "", "", "", "", "", "", "", "", 
  "", "", "", "", "", "", "", "", "", "", "", "", "", "", 57.41, 
  1.6718971*^7, 90.672, 25.6, 4.412, 2.385, 3645.07, "", 270.892, 4., 2., 
  33.7, 66.229, 0.8, 69.82, 0.594}, {"KHM", "Asia", "Cambodia", "2020-05-15", 
  122., 0., 0., "", "", 0., 7.297, 0., 0., "", "", 0., 0.02, "", "", "", "", 
  "", "", "", "", "", "", "", "", "", "", "", "", "", "", "", "", "", "", "", 
  "", "", "", 57.41, 1.6718971*^7, 90.672, 25.6, 4.412, 2.385, 3645.07, "", 
  270.892, 4., 2., 33.7, 66.229, 0.8, 69.82, 0.594}, 
 {"KHM", "Asia", "Cambodia", "2020-05-16", 122., 0., 0., "", "", 0., 7.297, 
  0., 0., "", "", 0., 0.02, "", "", "", "", "", "", "", "", "", "", "", "", 
  "", "", "", "", "", "", "", "", "", "", "", "", "", "", 57.41, 
  1.6718971*^7, 90.672, 25.6, 4.412, 2.385, 3645.07, "", 270.892, 4., 2., 
  33.7, 66.229, 0.8, 69.82, 0.594}, {"KHM", "Asia", "Cambodia", "2020-05-17", 
  122., 0., 0., "", "", 0., 7.297, 0., 0., "", "", 0., 0.03, "", "", "", "", 
  "", "", "", "", "", "", "", "", "", "", "", "", "", "", "", "", "", "", "", 
  "", "", "", 57.41, 1.6718971*^7, 90.672, 25.6, 4.412, 2.385, 3645.07, "", 
  270.892, 4., 2., 33.7, 66.229, 0.8, 69.82, 0.594}, 
 {"KHM", "Asia", "Cambodia", "2020-05-18", 122., 0., 0., "", "", 0., 7.297, 
  0., 0., "", "", 0., 0.03, "", "", "", "", "", "", "", "", "", "", "", "", 
  "", "", "", "", "", "", "", "", "", "", "", "", "", "", 57.41, 
  1.6718971*^7, 90.672, 25.6, 4.412, 2.385, 3645.07, "", 270.892, 4., 2., 
  33.7, 66.229, 0.8, 69.82, 0.594}, {"KHM", "Asia", "Cambodia", "2020-05-19", 
  122., 0., 0., "", "", 0., 7.297, 0., 0., "", "", 0., 0.03, "", "", "", "", 
  "", "", "", "", "", "", "", "", "", "", "", "", "", "", "", "", "", "", "", 
  "", "", "", 57.41, 1.6718971*^7, 90.672, 25.6, 4.412, 2.385, 3645.07, "", 
  270.892, 4., 2., 33.7, 66.229, 0.8, 69.82, 0.594}, 
 {"KHM", "Asia", "Cambodia", "2020-05-20", 122., 0., 0., "", "", 0., 7.297, 
  0., 0., "", "", 0., 0.03, "", "", "", "", "", "", "", "", "", "", "", "", 
  "", "", "", "", "", "", "", "", "", "", "", "", "", "", 57.41, 
  1.6718971*^7, 90.672, 25.6, 4.412, 2.385, 3645.07, "", 270.892, 4., 2., 
  33.7, 66.229, 0.8, 69.82, 0.594}, {"KHM", "Asia", "Cambodia", "2020-05-21", 
  123., 1., 0.143, "", "", 0., 7.357, 0.06, 0.009, "", "", 0., 0.03, "", "", 
  "", "", "", "", "", "", "", "", "", "", "", "", "", "", "", "", "", "", "", 
  "", "", "", "", "", 57.41, 1.6718971*^7, 90.672, 25.6, 4.412, 2.385, 
  3645.07, "", 270.892, 4., 2., 33.7, 66.229, 0.8, 69.82, 0.594}, 
 {"KHM", "Asia", "Cambodia", "2020-05-22", 123., 0., 0.143, "", "", 0., 
  7.357, 0., 0.009, "", "", 0., 0.03, "", "", "", "", "", "", "", "", "", "", 
  "", "", "", "", "", "", "", "", "", "", "", "", "", "", "", "", 57.41, 
  1.6718971*^7, 90.672, 25.6, 4.412, 2.385, 3645.07, "", 270.892, 4., 2., 
  33.7, 66.229, 0.8, 69.82, 0.594}, {"KHM", "Asia", "Cambodia", "2020-05-23", 
  124., 1., 0.286, "", "", 0., 7.417, 0.06, 0.017, "", "", 0., 0.03, "", "", 
  "", "", "", "", "", "", "", "", "", "", "", "", "", "", "", "", "", "", "", 
  "", "", "", "", "", 57.41, 1.6718971*^7, 90.672, 25.6, 4.412, 2.385, 
  3645.07, "", 270.892, 4., 2., 33.7, 66.229, 0.8, 69.82, 0.594}, 
 {"KHM", "Asia", "Cambodia", "2020-05-24", 124., 0., 0.286, "", "", 0., 
  7.417, 0., 0.017, "", "", 0., 0.03, "", "", "", "", "", "", "", "", "", "", 
  "", "", "", "", "", "", "", "", "", "", "", "", "", "", "", "", 57.41, 
  1.6718971*^7, 90.672, 25.6, 4.412, 2.385, 3645.07, "", 270.892, 4., 2., 
  33.7, 66.229, 0.8, 69.82, 0.594}, {"KHM", "Asia", "Cambodia", "2020-05-25", 
  124., 0., 0.286, "", "", 0., 7.417, 0., 0.017, "", "", 0., 0.03, "", "", 
  "", "", "", "", "", "", "", "", "", "", "", "", "", "", "", "", "", "", "", 
  "", "", "", "", "", 57.41, 1.6718971*^7, 90.672, 25.6, 4.412, 2.385, 
  3645.07, "", 270.892, 4., 2., 33.7, 66.229, 0.8, 69.82, 0.594}, 
 {"KHM", "Asia", "Cambodia", "2020-05-26", 124., 0., 0.286, "", "", 0., 
  7.417, 0., 0.017, "", "", 0., 0.03, "", "", "", "", "", "", "", "", "", "", 
  "", "", "", "", "", "", "", "", "", "", "", "", "", "", "", "", 57.41, 
  1.6718971*^7, 90.672, 25.6, 4.412, 2.385, 3645.07, "", 270.892, 4., 2., 
  33.7, 66.229, 0.8, 69.82, 0.594}, {"KHM", "Asia", "Cambodia", "2020-05-27", 
  124., 0., 0.286, "", "", 0., 7.417, 0., 0.017, "", "", 0., 0.03, "", "", 
  "", "", "", "", "", "", "", "", "", "", "", "", "", "", "", "", "", "", "", 
  "", "", "", "", "", 57.41, 1.6718971*^7, 90.672, 25.6, 4.412, 2.385, 
  3645.07, "", 270.892, 4., 2., 33.7, 66.229, 0.8, 69.82, 0.594}, 
 {"KHM", "Asia", "Cambodia", "2020-05-28", 124., 0., 0.143, "", "", 0., 
  7.417, 0., 0.009, "", "", 0., 0.03, "", "", "", "", "", "", "", "", "", "", 
  "", "", "", "", "", "", "", "", "", "", "", "", "", "", "", "", 57.41, 
  1.6718971*^7, 90.672, 25.6, 4.412, 2.385, 3645.07, "", 270.892, 4., 2., 
  33.7, 66.229, 0.8, 69.82, 0.594}, {"KHM", "Asia", "Cambodia", "2020-05-29", 
  124., 0., 0.143, "", "", 0., 7.417, 0., 0.009, "", "", 0., 0.03, "", "", 
  "", "", "", "", "", "", "", "", "", "", "", "", "", "", "", "", "", "", "", 
  "", "", "", "", "", 57.41, 1.6718971*^7, 90.672, 25.6, 4.412, 2.385, 
  3645.07, "", 270.892, 4., 2., 33.7, 66.229, 0.8, 69.82, 0.594}, 
 {"KHM", "Asia", "Cambodia", "2020-05-30", 125., 1., 0.143, "", "", 0., 
  7.477, 0.06, 0.009, "", "", 0., 0.04, "", "", "", "", "", "", "", "", "", 
  "", "", "", "", "", "", "", "", "", "", "", "", "", "", "", "", "", 57.41, 
  1.6718971*^7, 90.672, 25.6, 4.412, 2.385, 3645.07, "", 270.892, 4., 2., 
  33.7, 66.229, 0.8, 69.82, 0.594}, {"KHM", "Asia", "Cambodia", "2020-05-31", 
  125., 0., 0.143, "", "", 0., 7.477, 0., 0.009, "", "", 0., 0.04, "", "", 
  "", "", "", "", "", "", "", "", "", "", "", "", "", "", "", "", "", "", "", 
  "", "", "", "", "", 57.41, 1.6718971*^7, 90.672, 25.6, 4.412, 2.385, 
  3645.07, "", 270.892, 4., 2., 33.7, 66.229, 0.8, 69.82, 0.594}, 
 {"KHM", "Asia", "Cambodia", "2020-06-01", 125., 0., 0.143, "", "", 0., 
  7.477, 0., 0.009, "", "", 0., 0.04, "", "", "", "", "", "", "", "", "", "", 
  "", "", "", "", "", "", "", "", "", "", "", "", "", "", "", "", 40.74, 
  1.6718971*^7, 90.672, 25.6, 4.412, 2.385, 3645.07, "", 270.892, 4., 2., 
  33.7, 66.229, 0.8, 69.82, 0.594}, {"KHM", "Asia", "Cambodia", "2020-06-02", 
  125., 0., 0.143, "", "", 0., 7.477, 0., 0.009, "", "", 0., 0.04, "", "", 
  "", "", "", "", "", "", "", "", "", "", "", "", "", "", "", "", "", "", "", 
  "", "", "", "", "", 40.74, 1.6718971*^7, 90.672, 25.6, 4.412, 2.385, 
  3645.07, "", 270.892, 4., 2., 33.7, 66.229, 0.8, 69.82, 0.594}, 
 {"KHM", "Asia", "Cambodia", "2020-06-03", 125., 0., 0.143, "", "", 0., 
  7.477, 0., 0.009, "", "", 0., 0.04, "", "", "", "", "", "", "", "", "", "", 
  "", "", "", "", "", "", "", "", "", "", "", "", "", "", "", "", 40.74, 
  1.6718971*^7, 90.672, 25.6, 4.412, 2.385, 3645.07, "", 270.892, 4., 2., 
  33.7, 66.229, 0.8, 69.82, 0.594}, {"KHM", "Asia", "Cambodia", "2020-06-04", 
  125., 0., 0.143, "", "", 0., 7.477, 0., 0.009, "", "", 0., 0.04, "", "", 
  "", "", "", "", "", "", "", "", "", "", "", "", "", "", "", "", "", "", "", 
  "", "", "", "", "", 40.74, 1.6718971*^7, 90.672, 25.6, 4.412, 2.385, 
  3645.07, "", 270.892, 4., 2., 33.7, 66.229, 0.8, 69.82, 0.594}, 
 {"KHM", "Asia", "Cambodia", "2020-06-05", 125., 0., 0.143, "", "", 0., 
  7.477, 0., 0.009, "", "", 0., 0.05, "", "", "", "", "", "", "", "", "", "", 
  "", "", "", "", "", "", "", "", "", "", "", "", "", "", "", "", 40.74, 
  1.6718971*^7, 90.672, 25.6, 4.412, 2.385, 3645.07, "", 270.892, 4., 2., 
  33.7, 66.229, 0.8, 69.82, 0.594}, {"KHM", "Asia", "Cambodia", "2020-06-06", 
  125., 0., 0., "", "", 0., 7.477, 0., 0., "", "", 0., 0.05, "", "", "", "", 
  "", "", "", "", "", "", "", "", "", "", "", "", "", "", "", "", "", "", "", 
  "", "", "", 40.74, 1.6718971*^7, 90.672, 25.6, 4.412, 2.385, 3645.07, "", 
  270.892, 4., 2., 33.7, 66.229, 0.8, 69.82, 0.594}, 
 {"KHM", "Asia", "Cambodia", "2020-06-07", 126., 1., 0.143, "", "", 0., 
  7.536, 0.06, 0.009, "", "", 0., 0.05, "", "", "", "", "", "", "", "", "", 
  "", "", "", "", "", "", "", "", "", "", "", "", "", "", "", "", "", 40.74, 
  1.6718971*^7, 90.672, 25.6, 4.412, 2.385, 3645.07, "", 270.892, 4., 2., 
  33.7, 66.229, 0.8, 69.82, 0.594}, {"KHM", "Asia", "Cambodia", "2020-06-08", 
  126., 0., 0.143, "", "", 0., 7.536, 0., 0.009, "", "", 0., 0.05, "", "", 
  "", "", "", "", "", "", "", "", "", "", "", "", "", "", "", "", "", "", "", 
  "", "", "", "", "", 40.74, 1.6718971*^7, 90.672, 25.6, 4.412, 2.385, 
  3645.07, "", 270.892, 4., 2., 33.7, 66.229, 0.8, 69.82, 0.594}, 
 {"KHM", "Asia", "Cambodia", "2020-06-09", 126., 0., 0.143, "", "", 0., 
  7.536, 0., 0.009, "", "", 0., 0.06, "", "", "", "", "", "", "", "", "", "", 
  "", "", "", "", "", "", "", "", "", "", "", "", "", "", "", "", 40.74, 
  1.6718971*^7, 90.672, 25.6, 4.412, 2.385, 3645.07, "", 270.892, 4., 2., 
  33.7, 66.229, 0.8, 69.82, 0.594}, {"KHM", "Asia", "Cambodia", "2020-06-10", 
  126., 0., 0.143, "", "", 0., 7.536, 0., 0.009, "", "", 0., 0.06, "", "", 
  "", "", "", "", "", "", "", "", "", "", "", "", "", "", "", "", "", "", "", 
  "", "", "", "", "", 40.74, 1.6718971*^7, 90.672, 25.6, 4.412, 2.385, 
  3645.07, "", 270.892, 4., 2., 33.7, 66.229, 0.8, 69.82, 0.594}, 
 {"KHM", "Asia", "Cambodia", "2020-06-11", 126., 0., 0.143, "", "", 0., 
  7.536, 0., 0.009, "", "", 0., 0.07, "", "", "", "", "", "", "", "", "", "", 
  "", "", "", "", "", "", "", "", "", "", "", "", "", "", "", "", 40.74, 
  1.6718971*^7, 90.672, 25.6, 4.412, 2.385, 3645.07, "", 270.892, 4., 2., 
  33.7, 66.229, 0.8, 69.82, 0.594}, {"KHM", "Asia", "Cambodia", "2020-06-12", 
  126., 0., 0.143, "", "", 0., 7.536, 0., 0.009, "", "", 0., 0.07, "", "", 
  "", "", "", "", "", "", "", "", "", "", "", "", "", "", "", "", "", "", "", 
  "", "", "", "", "", 40.74, 1.6718971*^7, 90.672, 25.6, 4.412, 2.385, 
  3645.07, "", 270.892, 4., 2., 33.7, 66.229, 0.8, 69.82, 0.594}, 
 {"KHM", "Asia", "Cambodia", "2020-06-13", 128., 2., 0.429, "", "", 0., 
  7.656, 0.12, 0.026, "", "", 0., 0.07, "", "", "", "", "", "", "", "", "", 
  "", "", "", "", "", "", "", "", "", "", "", "", "", "", "", "", "", 40.74, 
  1.6718971*^7, 90.672, 25.6, 4.412, 2.385, 3645.07, "", 270.892, 4., 2., 
  33.7, 66.229, 0.8, 69.82, 0.594}, {"KHM", "Asia", "Cambodia", "2020-06-14", 
  128., 0., 0.286, "", "", 0., 7.656, 0., 0.017, "", "", 0., 0.08, "", "", 
  "", "", "", "", "", "", "", "", "", "", "", "", "", "", "", "", "", "", "", 
  "", "", "", "", "", 40.74, 1.6718971*^7, 90.672, 25.6, 4.412, 2.385, 
  3645.07, "", 270.892, 4., 2., 33.7, 66.229, 0.8, 69.82, 0.594}, 
 {"KHM", "Asia", "Cambodia", "2020-06-15", 128., 0., 0.286, "", "", 0., 
  7.656, 0., 0.017, "", "", 0., 0.08, "", "", "", "", "", "", "", "", "", "", 
  "", "", "", "", "", "", "", "", "", "", "", "", "", "", "", "", 40.74, 
  1.6718971*^7, 90.672, 25.6, 4.412, 2.385, 3645.07, "", 270.892, 4., 2., 
  33.7, 66.229, 0.8, 69.82, 0.594}, {"KHM", "Asia", "Cambodia", "2020-06-16", 
  128., 0., 0.286, "", "", 0., 7.656, 0., 0.017, "", "", 0., 0.09, "", "", 
  "", "", "", "", "", "", "", "", "", "", "", "", "", "", "", "", "", "", "", 
  "", "", "", "", "", 40.74, 1.6718971*^7, 90.672, 25.6, 4.412, 2.385, 
  3645.07, "", 270.892, 4., 2., 33.7, 66.229, 0.8, 69.82, 0.594}, 
 {"KHM", "Asia", "Cambodia", "2020-06-17", 128., 0., 0.286, "", "", 0., 
  7.656, 0., 0.017, "", "", 0., 0.1, "", "", "", "", "", "", "", "", "", "", 
  "", "", "", "", "", "", "", "", "", "", "", "", "", "", "", "", 40.74, 
  1.6718971*^7, 90.672, 25.6, 4.412, 2.385, 3645.07, "", 270.892, 4., 2., 
  33.7, 66.229, 0.8, 69.82, 0.594}, {"KHM", "Asia", "Cambodia", "2020-06-18", 
  129., 1., 0.429, "", "", 0., 7.716, 0.06, 0.026, "", "", 0., 0.1, "", "", 
  "", "", "", "", "", "", "", "", "", "", "", "", "", "", "", "", "", "", "", 
  "", "", "", "", "", 40.74, 1.6718971*^7, 90.672, 25.6, 4.412, 2.385, 
  3645.07, "", 270.892, 4., 2., 33.7, 66.229, 0.8, 69.82, 0.594}, 
 {"KHM", "Asia", "Cambodia", "2020-06-19", 129., 0., 0.429, "", "", 0., 
  7.716, 0., 0.026, "", "", 0., 0.11, "", "", "", "", "", "", "", "", "", "", 
  "", "", "", "", "", "", "", "", "", "", "", "", "", "", "", "", 40.74, 
  1.6718971*^7, 90.672, 25.6, 4.412, 2.385, 3645.07, "", 270.892, 4., 2., 
  33.7, 66.229, 0.8, 69.82, 0.594}, {"KHM", "Asia", "Cambodia", "2020-06-20", 
  129., 0., 0.143, "", "", 0., 7.716, 0., 0.009, "", "", 0., 0.12, "", "", 
  "", "", "", "", "", "", "", "", "", "", "", "", "", "", "", "", "", "", "", 
  "", "", "", "", "", 40.74, 1.6718971*^7, 90.672, 25.6, 4.412, 2.385, 
  3645.07, "", 270.892, 4., 2., 33.7, 66.229, 0.8, 69.82, 0.594}, 
 {"KHM", "Asia", "Cambodia", "2020-06-21", 129., 0., 0.143, "", "", 0., 
  7.716, 0., 0.009, "", "", 0., 0.13, "", "", "", "", "", "", "", "", "", "", 
  "", "", "", "", "", "", "", "", "", "", "", "", "", "", "", "", 40.74, 
  1.6718971*^7, 90.672, 25.6, 4.412, 2.385, 3645.07, "", 270.892, 4., 2., 
  33.7, 66.229, 0.8, 69.82, 0.594}, {"KHM", "Asia", "Cambodia", "2020-06-22", 
  130., 1., 0.286, "", "", 0., 7.776, 0.06, 0.017, "", "", 0., 0.13, "", "", 
  "", "", "", "", "", "", "", "", "", "", "", "", "", "", "", "", "", "", "", 
  "", "", "", "", "", 40.74, 1.6718971*^7, 90.672, 25.6, 4.412, 2.385, 
  3645.07, "", 270.892, 4., 2., 33.7, 66.229, 0.8, 69.82, 0.594}, 
 {"KHM", "Asia", "Cambodia", "2020-06-23", 130., 0., 0.286, "", "", 0., 
  7.776, 0., 0.017, "", "", 0., 0.14, "", "", "", "", "", "", "", "", "", "", 
  "", "", "", "", "", "", "", "", "", "", "", "", "", "", "", "", 40.74, 
  1.6718971*^7, 90.672, 25.6, 4.412, 2.385, 3645.07, "", 270.892, 4., 2., 
  33.7, 66.229, 0.8, 69.82, 0.594}, {"KHM", "Asia", "Cambodia", "2020-06-24", 
  130., 0., 0.286, "", "", 0., 7.776, 0., 0.017, "", "", 0., 0.15, "", "", 
  "", "", "", "", "", "", "", "", "", "", "", "", "", "", "", "", "", "", "", 
  "", "", "", "", "", 40.74, 1.6718971*^7, 90.672, 25.6, 4.412, 2.385, 
  3645.07, "", 270.892, 4., 2., 33.7, 66.229, 0.8, 69.82, 0.594}, 
 {"KHM", "Asia", "Cambodia", "2020-06-25", 130., 0., 0.143, "", "", 0., 
  7.776, 0., 0.009, "", "", 0., 0.16, "", "", "", "", "", "", "", "", "", "", 
  "", "", "", "", "", "", "", "", "", "", "", "", "", "", "", "", 40.74, 
  1.6718971*^7, 90.672, 25.6, 4.412, 2.385, 3645.07, "", 270.892, 4., 2., 
  33.7, 66.229, 0.8, 69.82, 0.594}, {"KHM", "Asia", "Cambodia", "2020-06-26", 
  139., 9., 1.429, "", "", 0., 8.314, 0.538, 0.085, "", "", 0., 0.17, "", "", 
  "", "", "", "", "", "", "", "", "", "", "", "", "", "", "", "", "", "", "", 
  "", "", "", "", "", 40.74, 1.6718971*^7, 90.672, 25.6, 4.412, 2.385, 
  3645.07, "", 270.892, 4., 2., 33.7, 66.229, 0.8, 69.82, 0.594}, 
 {"KHM", "Asia", "Cambodia", "2020-06-27", 141., 2., 1.714, "", "", 0., 
  8.434, 0.12, 0.103, "", "", 0., 0.18, "", "", "", "", "", "", "", "", "", 
  "", "", "", "", "", "", "", "", "", "", "", "", "", "", "", "", "", 40.74, 
  1.6718971*^7, 90.672, 25.6, 4.412, 2.385, 3645.07, "", 270.892, 4., 2., 
  33.7, 66.229, 0.8, 69.82, 0.594}, {"KHM", "Asia", "Cambodia", "2020-06-28", 
  141., 0., 1.714, "", "", 0., 8.434, 0., 0.103, "", "", 0., 0.18, "", "", 
  "", "", "", "", "", "", "", "", "", "", "", "", "", "", "", "", "", "", "", 
  "", "", "", "", "", 40.74, 1.6718971*^7, 90.672, 25.6, 4.412, 2.385, 
  3645.07, "", 270.892, 4., 2., 33.7, 66.229, 0.8, 69.82, 0.594}, 
 {"KHM", "Asia", "Cambodia", "2020-06-29", 141., 0., 1.571, "", "", 0., 
  8.434, 0., 0.094, "", "", 0., 0.18, "", "", "", "", "", "", "", "", "", "", 
  "", "", "", "", "", "", "", "", "", "", "", "", "", "", "", "", 40.74, 
  1.6718971*^7, 90.672, 25.6, 4.412, 2.385, 3645.07, "", 270.892, 4., 2., 
  33.7, 66.229, 0.8, 69.82, 0.594}, {"KHM", "Asia", "Cambodia", "2020-06-30", 
  141., 0., 1.571, "", "", 0., 8.434, 0., 0.094, "", "", 0., 0.19, "", "", 
  "", "", "", "", "", "", "", "", "", "", "", "", "", "", "", "", "", "", "", 
  "", "", "", "", "", 40.74, 1.6718971*^7, 90.672, 25.6, 4.412, 2.385, 
  3645.07, "", 270.892, 4., 2., 33.7, 66.229, 0.8, 69.82, 0.594}, 
 {"KHM", "Asia", "Cambodia", "2020-07-01", 141., 0., 1.571, "", "", 0., 
  8.434, 0., 0.094, "", "", 0., 0.2, "", "", "", "", "", "", "", "", "", "", 
  "", "", "", "", "", "", "", "", "", "", "", "", "", "", "", "", 40.74, 
  1.6718971*^7, 90.672, 25.6, 4.412, 2.385, 3645.07, "", 270.892, 4., 2., 
  33.7, 66.229, 0.8, 69.82, 0.594}, {"KHM", "Asia", "Cambodia", "2020-07-02", 
  141., 0., 1.571, "", "", 0., 8.434, 0., 0.094, "", "", 0., 0.2, "", "", "", 
  "", "", "", "", "", "", "", "", "", "", "", "", "", "", "", "", "", "", "", 
  "", "", "", "", 40.74, 1.6718971*^7, 90.672, 25.6, 4.412, 2.385, 3645.07, 
  "", 270.892, 4., 2., 33.7, 66.229, 0.8, 69.82, 0.594}, 
 {"KHM", "Asia", "Cambodia", "2020-07-03", 141., 0., 0.286, "", "", 0., 
  8.434, 0., 0.017, "", "", 0., 0.21, "", "", "", "", "", "", "", "", "", "", 
  "", "", "", "", "", "", "", "", "", "", "", "", "", "", "", "", 40.74, 
  1.6718971*^7, 90.672, 25.6, 4.412, 2.385, 3645.07, "", 270.892, 4., 2., 
  33.7, 66.229, 0.8, 69.82, 0.594}, {"KHM", "Asia", "Cambodia", "2020-07-04", 
  141., 0., 0., "", "", 0., 8.434, 0., 0., "", "", 0., 0.22, "", "", "", "", 
  "", "", "", "", "", "", "", "", "", "", "", "", "", "", "", "", "", "", "", 
  "", "", "", 40.74, 1.6718971*^7, 90.672, 25.6, 4.412, 2.385, 3645.07, "", 
  270.892, 4., 2., 33.7, 66.229, 0.8, 69.82, 0.594}, 
 {"KHM", "Asia", "Cambodia", "2020-07-05", 141., 0., 0., "", "", 0., 8.434, 
  0., 0., "", "", 0., 0.24, "", "", "", "", "", "", "", "", "", "", "", "", 
  "", "", "", "", "", "", "", "", "", "", "", "", "", "", 40.74, 
  1.6718971*^7, 90.672, 25.6, 4.412, 2.385, 3645.07, "", 270.892, 4., 2., 
  33.7, 66.229, 0.8, 69.82, 0.594}, {"KHM", "Asia", "Cambodia", "2020-07-06", 
  141., 0., 0., "", "", 0., 8.434, 0., 0., "", "", 0., 0.25, "", "", "", "", 
  "", "", "", "", "", "", "", "", "", "", "", "", "", "", "", "", "", "", "", 
  "", "", "", 40.74, 1.6718971*^7, 90.672, 25.6, 4.412, 2.385, 3645.07, "", 
  270.892, 4., 2., 33.7, 66.229, 0.8, 69.82, 0.594}, 
 {"KHM", "Asia", "Cambodia", "2020-07-07", 141., 0., 0., "", "", 0., 8.434, 
  0., 0., "", "", 0., 0.27, "", "", "", "", "", "", "", "", "", "", "", "", 
  "", "", "", "", "", "", "", "", "", "", "", "", "", "", 40.74, 
  1.6718971*^7, 90.672, 25.6, 4.412, 2.385, 3645.07, "", 270.892, 4., 2., 
  33.7, 66.229, 0.8, 69.82, 0.594}, {"KHM", "Asia", "Cambodia", "2020-07-08", 
  141., 0., 0., "", "", 0., 8.434, 0., 0., "", "", 0., 0.28, "", "", "", "", 
  "", "", "", "", "", "", "", "", "", "", "", "", "", "", "", "", "", "", "", 
  "", "", "", 38.89, 1.6718971*^7, 90.672, 25.6, 4.412, 2.385, 3645.07, "", 
  270.892, 4., 2., 33.7, 66.229, 0.8, 69.82, 0.594}, 
 {"KHM", "Asia", "Cambodia", "2020-07-09", 141., 0., 0., "", "", 0., 8.434, 
  0., 0., "", "", 0., 0.3, "", "", "", "", "", "", "", "", "", "", "", "", 
  "", "", "", "", "", "", "", "", "", "", "", "", "", "", 38.89, 
  1.6718971*^7, 90.672, 25.6, 4.412, 2.385, 3645.07, "", 270.892, 4., 2., 
  33.7, 66.229, 0.8, 69.82, 0.594}, {"KHM", "Asia", "Cambodia", "2020-07-10", 
  141., 0., 0., "", "", 0., 8.434, 0., 0., "", "", 0., 0.33, "", "", "", "", 
  "", "", "", "", "", "", "", "", "", "", "", "", "", "", "", "", "", "", "", 
  "", "", "", 38.89, 1.6718971*^7, 90.672, 25.6, 4.412, 2.385, 3645.07, "", 
  270.892, 4., 2., 33.7, 66.229, 0.8, 69.82, 0.594}, 
 {"KHM", "Asia", "Cambodia", "2020-07-11", 156., 15., 2.143, "", "", 0., 
  9.331, 0.897, 0.128, "", "", 0., 0.35, "", "", "", "", "", "", "", "", "", 
  "", "", "", "", "", "", "", "", "", "", "", "", "", "", "", "", "", 38.89, 
  1.6718971*^7, 90.672, 25.6, 4.412, 2.385, 3645.07, "", 270.892, 4., 2., 
  33.7, 66.229, 0.8, 69.82, 0.594}, {"KHM", "Asia", "Cambodia", "2020-07-12", 
  156., 0., 2.143, "", "", 0., 9.331, 0., 0.128, "", "", 0., 0.37, "", "", 
  "", "", "", "", "", "", "", "", "", "", "", "", "", "", "", "", "", "", "", 
  "", "", "", "", "", 38.89, 1.6718971*^7, 90.672, 25.6, 4.412, 2.385, 
  3645.07, "", 270.892, 4., 2., 33.7, 66.229, 0.8, 69.82, 0.594}, 
 {"KHM", "Asia", "Cambodia", "2020-07-13", 165., 9., 3.429, "", "", 0., 
  9.869, 0.538, 0.205, "", "", 0., 0.4, "", "", "", "", "", "", "", "", "", 
  "", "", "", "", "", "", "", "", "", "", "", "", "", "", "", "", "", 38.89, 
  1.6718971*^7, 90.672, 25.6, 4.412, 2.385, 3645.07, "", 270.892, 4., 2., 
  33.7, 66.229, 0.8, 69.82, 0.594}, {"KHM", "Asia", "Cambodia", "2020-07-14", 
  165., 0., 3.429, "", "", 0., 9.869, 0., 0.205, "", "", 0., 0.4, "", "", "", 
  "", "", "", "", "", "", "", "", "", "", "", "", "", "", "", "", "", "", "", 
  "", "", "", "", 38.89, 1.6718971*^7, 90.672, 25.6, 4.412, 2.385, 3645.07, 
  "", 270.892, 4., 2., 33.7, 66.229, 0.8, 69.82, 0.594}, 
 {"KHM", "Asia", "Cambodia", "2020-07-15", 166., 1., 3.571, "", "", 0., 
  9.929, 0.06, 0.214, "", "", 0., 0.4, "", "", "", "", "", "", "", "", "", 
  "", "", "", "", "", "", "", "", "", "", "", "", "", "", "", "", "", 38.89, 
  1.6718971*^7, 90.672, 25.6, 4.412, 2.385, 3645.07, "", 270.892, 4., 2., 
  33.7, 66.229, 0.8, 69.82, 0.594}, {"KHM", "Asia", "Cambodia", "2020-07-16", 
  171., 5., 4.286, "", "", 0., 10.228, 0.299, 0.256, "", "", 0., 0.4, "", "", 
  "", "", "", "", "", "", "", "", "", "", "", "", "", "", "", "", "", "", "", 
  "", "", "", "", "", 38.89, 1.6718971*^7, 90.672, 25.6, 4.412, 2.385, 
  3645.07, "", 270.892, 4., 2., 33.7, 66.229, 0.8, 69.82, 0.594}, 
 {"KHM", "Asia", "Cambodia", "2020-07-17", 171., 0., 4.286, "", "", 0., 
  10.228, 0., 0.256, "", "", 0., 0.39, "", "", "", "", "", "", "", "", "", 
  "", "", "", "", "", "", "", "", "", "", "", "", "", "", "", "", "", 38.89, 
  1.6718971*^7, 90.672, 25.6, 4.412, 2.385, 3645.07, "", 270.892, 4., 2., 
  33.7, 66.229, 0.8, 69.82, 0.594}, {"KHM", "Asia", "Cambodia", "2020-07-18", 
  171., 0., 2.143, "", "", 0., 10.228, 0., 0.128, "", "", 0., 0.38, "", "", 
  "", "", "", "", "", "", "", "", "", "", "", "", "", "", "", "", "", "", "", 
  "", "", "", "", "", 38.89, 1.6718971*^7, 90.672, 25.6, 4.412, 2.385, 
  3645.07, "", 270.892, 4., 2., 33.7, 66.229, 0.8, 69.82, 0.594}, 
 {"KHM", "Asia", "Cambodia", "2020-07-19", 171., 0., 2.143, "", "", 0., 
  10.228, 0., 0.128, "", "", 0., 0.37, "", "", "", "", "", "", "", "", "", 
  "", "", "", "", "", "", "", "", "", "", "", "", "", "", "", "", "", 38.89, 
  1.6718971*^7, 90.672, 25.6, 4.412, 2.385, 3645.07, "", 270.892, 4., 2., 
  33.7, 66.229, 0.8, 69.82, 0.594}, {"KHM", "Asia", "Cambodia", "2020-07-20", 
  171., 0., 0.857, "", "", 0., 10.228, 0., 0.051, "", "", 0., 0.37, "", "", 
  "", "", "", "", "", "", "", "", "", "", "", "", "", "", "", "", "", "", "", 
  "", "", "", "", "", 38.89, 1.6718971*^7, 90.672, 25.6, 4.412, 2.385, 
  3645.07, "", 270.892, 4., 2., 33.7, 66.229, 0.8, 69.82, 0.594}, 
 {"KHM", "Asia", "Cambodia", "2020-07-21", 197., 26., 4.571, "", "", 0., 
  11.783, 1.555, 0.273, "", "", 0., 0.37, "", "", "", "", "", "", "", "", "", 
  "", "", "", "", "", "", "", "", "", "", "", "", "", "", "", "", "", 38.89, 
  1.6718971*^7, 90.672, 25.6, 4.412, 2.385, 3645.07, "", 270.892, 4., 2., 
  33.7, 66.229, 0.8, 69.82, 0.594}, {"KHM", "Asia", "Cambodia", "2020-07-22", 
  198., 1., 4.571, "", "", 0., 11.843, 0.06, 0.273, "", "", 0., 0.37, "", "", 
  "", "", "", "", "", "", "", "", "", "", "", "", "", "", "", "", "", "", "", 
  "", "", "", "", "", 38.89, 1.6718971*^7, 90.672, 25.6, 4.412, 2.385, 
  3645.07, "", 270.892, 4., 2., 33.7, 66.229, 0.8, 69.82, 0.594}, 
 {"KHM", "Asia", "Cambodia", "2020-07-23", 202., 4., 4.429, "", "", 0., 
  12.082, 0.239, 0.265, "", "", 0., 0.37, "", "", "", "", "", "", "", "", "", 
  "", "", "", "", "", "", "", "", "", "", "", "", "", "", "", "", "", 38.89, 
  1.6718971*^7, 90.672, 25.6, 4.412, 2.385, 3645.07, "", 270.892, 4., 2., 
  33.7, 66.229, 0.8, 69.82, 0.594}, {"KHM", "Asia", "Cambodia", "2020-07-24", 
  202., 0., 4.429, "", "", 0., 12.082, 0., 0.265, "", "", 0., 0.37, "", "", 
  "", "", "", "", "", "", "", "", "", "", "", "", "", "", "", "", "", "", "", 
  "", "", "", "", "", 38.89, 1.6718971*^7, 90.672, 25.6, 4.412, 2.385, 
  3645.07, "", 270.892, 4., 2., 33.7, 66.229, 0.8, 69.82, 0.594}, 
 {"KHM", "Asia", "Cambodia", "2020-07-25", 225., 23., 7.714, "", "", 0., 
  13.458, 1.376, 0.461, "", "", 0., 0.37, "", "", "", "", "", "", "", "", "", 
  "", "", "", "", "", "", "", "", "", "", "", "", "", "", "", "", "", 38.89, 
  1.6718971*^7, 90.672, 25.6, 4.412, 2.385, 3645.07, "", 270.892, 4., 2., 
  33.7, 66.229, 0.8, 69.82, 0.594}, {"KHM", "Asia", "Cambodia", "2020-07-26", 
  225., 0., 7.714, "", "", 0., 13.458, 0., 0.461, "", "", 0., 0.37, "", "", 
  "", "", "", "", "", "", "", "", "", "", "", "", "", "", "", "", "", "", "", 
  "", "", "", "", "", 38.89, 1.6718971*^7, 90.672, 25.6, 4.412, 2.385, 
  3645.07, "", 270.892, 4., 2., 33.7, 66.229, 0.8, 69.82, 0.594}, 
 {"KHM", "Asia", "Cambodia", "2020-07-27", 226., 1., 7.857, "", "", 0., 
  13.518, 0.06, 0.47, "", "", 0., 0.38, "", "", "", "", "", "", "", "", "", 
  "", "", "", "", "", "", "", "", "", "", "", "", "", "", "", "", "", 38.89, 
  1.6718971*^7, 90.672, 25.6, 4.412, 2.385, 3645.07, "", 270.892, 4., 2., 
  33.7, 66.229, 0.8, 69.82, 0.594}, {"KHM", "Asia", "Cambodia", "2020-07-28", 
  226., 0., 4.143, "", "", 0., 13.518, 0., 0.248, "", "", 0., 0.38, "", "", 
  "", "", "", "", "", "", "", "", "", "", "", "", "", "", "", "", "", "", "", 
  "", "", "", "", "", 38.89, 1.6718971*^7, 90.672, 25.6, 4.412, 2.385, 
  3645.07, "", 270.892, 4., 2., 33.7, 66.229, 0.8, 69.82, 0.594}, 
 {"KHM", "Asia", "Cambodia", "2020-07-29", 226., 0., 4., "", "", 0., 13.518, 
  0., 0.239, "", "", 0., 0.39, "", "", "", "", "", "", "", "", "", "", "", 
  "", "", "", "", "", "", "", "", "", "", "", "", "", "", "", 38.89, 
  1.6718971*^7, 90.672, 25.6, 4.412, 2.385, 3645.07, "", 270.892, 4., 2., 
  33.7, 66.229, 0.8, 69.82, 0.594}, {"KHM", "Asia", "Cambodia", "2020-07-30", 
  234., 8., 4.571, "", "", 0., 13.996, 0.478, 0.273, "", "", 0., 0.4, "", "", 
  "", "", "", "", "", "", "", "", "", "", "", "", "", "", "", "", "", "", "", 
  "", "", "", "", "", 38.89, 1.6718971*^7, 90.672, 25.6, 4.412, 2.385, 
  3645.07, "", 270.892, 4., 2., 33.7, 66.229, 0.8, 69.82, 0.594}, 
 {"KHM", "Asia", "Cambodia", "2020-07-31", 239., 5., 5.286, "", "", 0., 
  14.295, 0.299, 0.316, "", "", 0., 0.4, "", "", "", "", "", "", "", "", "", 
  "", "", "", "", "", "", "", "", "", "", "", "", "", "", "", "", "", 38.89, 
  1.6718971*^7, 90.672, 25.6, 4.412, 2.385, 3645.07, "", 270.892, 4., 2., 
  33.7, 66.229, 0.8, 69.82, 0.594}, {"KHM", "Asia", "Cambodia", "2020-08-01", 
  240., 1., 2.143, "", "", 0., 14.355, 0.06, 0.128, "", "", 0., 0.4, "", "", 
  "", "", "", "", "", "", "", "", "", "", "", "", "", "", "", "", "", "", "", 
  "", "", "", "", "", 38.89, 1.6718971*^7, 90.672, 25.6, 4.412, 2.385, 
  3645.07, "", 270.892, 4., 2., 33.7, 66.229, 0.8, 69.82, 0.594}, 
 {"KHM", "Asia", "Cambodia", "2020-08-02", 240., 0., 2.143, "", "", 0., 
  14.355, 0., 0.128, "", "", 0., 0.39, "", "", "", "", "", "", "", "", "", 
  "", "", "", "", "", "", "", "", "", "", "", "", "", "", "", "", "", 38.89, 
  1.6718971*^7, 90.672, 25.6, 4.412, 2.385, 3645.07, "", 270.892, 4., 2., 
  33.7, 66.229, 0.8, 69.82, 0.594}, {"KHM", "Asia", "Cambodia", "2020-08-03", 
  240., 0., 2., "", "", 0., 14.355, 0., 0.12, "", "", 0., 0.39, "", "", "", 
  "", "", "", "", "", "", "", "", "", "", "", "", "", "", "", "", "", "", "", 
  "", "", "", "", 42.59, 1.6718971*^7, 90.672, 25.6, 4.412, 2.385, 3645.07, 
  "", 270.892, 4., 2., 33.7, 66.229, 0.8, 69.82, 0.594}, 
 {"KHM", "Asia", "Cambodia", "2020-08-04", 243., 3., 2.429, "", "", 0., 
  14.534, 0.179, 0.145, "", "", 0., 0.39, "", "", "", "", "", "", "", "", "", 
  "", "", "", "", "", "", "", "", "", "", "", "", "", "", "", "", "", 42.59, 
  1.6718971*^7, 90.672, 25.6, 4.412, 2.385, 3645.07, "", 270.892, 4., 2., 
  33.7, 66.229, 0.8, 69.82, 0.594}, {"KHM", "Asia", "Cambodia", "2020-08-05", 
  243., 0., 2.429, "", "", 0., 14.534, 0., 0.145, "", "", 0., 0.39, "", "", 
  "", "", "", "", "", "", "", "", "", "", "", "", "", "", "", "", "", "", "", 
  "", "", "", "", "", 42.59, 1.6718971*^7, 90.672, 25.6, 4.412, 2.385, 
  3645.07, "", 270.892, 4., 2., 33.7, 66.229, 0.8, 69.82, 0.594}, 
 {"KHM", "Asia", "Cambodia", "2020-08-06", 243., 0., 1.286, "", "", 0., 
  14.534, 0., 0.077, "", "", 0., 0.39, "", "", "", "", "", "", "", "", "", 
  "", "", "", "", "", "", "", "", "", "", "", "", "", "", "", "", "", 47.22, 
  1.6718971*^7, 90.672, 25.6, 4.412, 2.385, 3645.07, "", 270.892, 4., 2., 
  33.7, 66.229, 0.8, 69.82, 0.594}, {"KHM", "Asia", "Cambodia", "2020-08-07", 
  246., 3., 1., "", "", 0., 14.714, 0.179, 0.06, "", "", 0., 0.39, "", "", 
  "", "", "", "", "", "", "", "", "", "", "", "", "", "", "", "", "", "", "", 
  "", "", "", "", "", 47.22, 1.6718971*^7, 90.672, 25.6, 4.412, 2.385, 
  3645.07, "", 270.892, 4., 2., 33.7, 66.229, 0.8, 69.82, 0.594}, 
 {"KHM", "Asia", "Cambodia", "2020-08-08", 248., 2., 1.143, "", "", 0., 
  14.833, 0.12, 0.068, "", "", 0., 0.38, "", "", "", "", "", "", "", "", "", 
  "", "", "", "", "", "", "", "", "", "", "", "", "", "", "", "", "", 47.22, 
  1.6718971*^7, 90.672, 25.6, 4.412, 2.385, 3645.07, "", 270.892, 4., 2., 
  33.7, 66.229, 0.8, 69.82, 0.594}, {"KHM", "Asia", "Cambodia", "2020-08-09", 
  251., 3., 1.571, "", "", 0., 15.013, 0.179, 0.094, "", "", 0., 0.37, "", 
  "", "", "", "", "", "", "", "", "", "", "", "", "", "", "", "", "", "", "", 
  "", "", "", "", "", "", 47.22, 1.6718971*^7, 90.672, 25.6, 4.412, 2.385, 
  3645.07, "", 270.892, 4., 2., 33.7, 66.229, 0.8, 69.82, 0.594}, 
 {"KHM", "Asia", "Cambodia", "2020-08-10", 251., 0., 1.571, "", "", 0., 
  15.013, 0., 0.094, "", "", 0., 0.35, "", "", "", "", "", "", "", "", "", 
  "", "", "", "", "", "", "", "", "", "", "", "", "", "", "", "", "", 47.22, 
  1.6718971*^7, 90.672, 25.6, 4.412, 2.385, 3645.07, "", 270.892, 4., 2., 
  33.7, 66.229, 0.8, 69.82, 0.594}, {"KHM", "Asia", "Cambodia", "2020-08-11", 
  268., 17., 3.571, "", "", 0., 16.03, 1.017, 0.214, "", "", 0., 0.34, "", 
  "", "", "", "", "", "", "", "", "", "", "", "", "", "", "", "", "", "", "", 
  "", "", "", "", "", "", 47.22, 1.6718971*^7, 90.672, 25.6, 4.412, 2.385, 
  3645.07, "", 270.892, 4., 2., 33.7, 66.229, 0.8, 69.82, 0.594}, 
 {"KHM", "Asia", "Cambodia", "2020-08-12", 272., 4., 4.143, "", "", 0., 
  16.269, 0.239, 0.248, "", "", 0., 0.33, "", "", "", "", "", "", "", "", "", 
  "", "", "", "", "", "", "", "", "", "", "", "", "", "", "", "", "", 47.22, 
  1.6718971*^7, 90.672, 25.6, 4.412, 2.385, 3645.07, "", 270.892, 4., 2., 
  33.7, 66.229, 0.8, 69.82, 0.594}, {"KHM", "Asia", "Cambodia", "2020-08-13", 
  273., 1., 4.286, "", "", 0., 16.329, 0.06, 0.256, "", "", 0., 0.31, "", "", 
  "", "", "", "", "", "", "", "", "", "", "", "", "", "", "", "", "", "", "", 
  "", "", "", "", "", 47.22, 1.6718971*^7, 90.672, 25.6, 4.412, 2.385, 
  3645.07, "", 270.892, 4., 2., 33.7, 66.229, 0.8, 69.82, 0.594}, 
 {"KHM", "Asia", "Cambodia", "2020-08-14", 273., 0., 3.857, "", "", 0., 
  16.329, 0., 0.231, "", "", 0., 0.29, "", "", "", "", "", "", "", "", "", 
  "", "", "", "", "", "", "", "", "", "", "", "", "", "", "", "", "", 47.22, 
  1.6718971*^7, 90.672, 25.6, 4.412, 2.385, 3645.07, "", 270.892, 4., 2., 
  33.7, 66.229, 0.8, 69.82, 0.594}, {"KHM", "Asia", "Cambodia", "2020-08-15", 
  273., 0., 3.571, "", "", 0., 16.329, 0., 0.214, "", "", 0., 0.28, "", "", 
  "", "", "", "", "", "", "", "", "", "", "", "", "", "", "", "", "", "", "", 
  "", "", "", "", "", 47.22, 1.6718971*^7, 90.672, 25.6, 4.412, 2.385, 
  3645.07, "", 270.892, 4., 2., 33.7, 66.229, 0.8, 69.82, 0.594}, 
 {"KHM", "Asia", "Cambodia", "2020-08-16", 273., 0., 3.143, "", "", 0., 
  16.329, 0., 0.188, "", "", 0., 0.27, "", "", "", "", "", "", "", "", "", 
  "", "", "", "", "", "", "", "", "", "", "", "", "", "", "", "", "", 47.22, 
  1.6718971*^7, 90.672, 25.6, 4.412, 2.385, 3645.07, "", 270.892, 4., 2., 
  33.7, 66.229, 0.8, 69.82, 0.594}, {"KHM", "Asia", "Cambodia", "2020-08-17", 
  273., 0., 3.143, "", "", 0., 16.329, 0., 0.188, "", "", 0., 0.25, "", "", 
  "", "", "", "", "", "", "", "", "", "", "", "", "", "", "", "", "", "", "", 
  "", "", "", "", "", 47.22, 1.6718971*^7, 90.672, 25.6, 4.412, 2.385, 
  3645.07, "", 270.892, 4., 2., 33.7, 66.229, 0.8, 69.82, 0.594}, 
 {"KHM", "Asia", "Cambodia", "2020-08-18", 273., 0., 0.714, "", "", 0., 
  16.329, 0., 0.043, "", "", 0., 0.24, "", "", "", "", "", "", "", "", "", 
  "", "", "", "", "", "", "", "", "", "", "", "", "", "", "", "", "", 47.22, 
  1.6718971*^7, 90.672, 25.6, 4.412, 2.385, 3645.07, "", 270.892, 4., 2., 
  33.7, 66.229, 0.8, 69.82, 0.594}, {"KHM", "Asia", "Cambodia", "2020-08-19", 
  273., 0., 0.143, "", "", 0., 16.329, 0., 0.009, "", "", 0., 0.24, "", "", 
  "", "", "", "", "", "", "", "", "", "", "", "", "", "", "", "", "", "", "", 
  "", "", "", "", "", 47.22, 1.6718971*^7, 90.672, 25.6, 4.412, 2.385, 
  3645.07, "", 270.892, 4., 2., 33.7, 66.229, 0.8, 69.82, 0.594}, 
 {"KHM", "Asia", "Cambodia", "2020-08-20", 273., 0., 0., "", "", 0., 16.329, 
  0., 0., "", "", 0., 0.23, "", "", "", "", "", "", "", "", "", "", "", "", 
  "", "", "", "", "", "", "", "", "", "", "", "", "", "", 47.22, 
  1.6718971*^7, 90.672, 25.6, 4.412, 2.385, 3645.07, "", 270.892, 4., 2., 
  33.7, 66.229, 0.8, 69.82, 0.594}, {"KHM", "Asia", "Cambodia", "2020-08-21", 
  273., 0., 0., "", "", 0., 16.329, 0., 0., "", "", 0., 0.22, "", "", "", "", 
  "", "", "", "", "", "", "", "", "", "", "", "", "", "", "", "", "", "", "", 
  "", "", "", 47.22, 1.6718971*^7, 90.672, 25.6, 4.412, 2.385, 3645.07, "", 
  270.892, 4., 2., 33.7, 66.229, 0.8, 69.82, 0.594}, 
 {"KHM", "Asia", "Cambodia", "2020-08-22", 273., 0., 0., "", "", 0., 16.329, 
  0., 0., "", "", 0., 0.22, "", "", "", "", "", "", "", "", "", "", "", "", 
  "", "", "", "", "", "", "", "", "", "", "", "", "", "", 47.22, 
  1.6718971*^7, 90.672, 25.6, 4.412, 2.385, 3645.07, "", 270.892, 4., 2., 
  33.7, 66.229, 0.8, 69.82, 0.594}, {"KHM", "Asia", "Cambodia", "2020-08-23", 
  273., 0., 0., "", "", 0., 16.329, 0., 0., "", "", 0., 0.22, "", "", "", "", 
  "", "", "", "", "", "", "", "", "", "", "", "", "", "", "", "", "", "", "", 
  "", "", "", 47.22, 1.6718971*^7, 90.672, 25.6, 4.412, 2.385, 3645.07, "", 
  270.892, 4., 2., 33.7, 66.229, 0.8, 69.82, 0.594}, 
 {"KHM", "Asia", "Cambodia", "2020-08-24", 273., 0., 0., "", "", 0., 16.329, 
  0., 0., "", "", 0., 0.22, "", "", "", "", "", "", "", "", "", "", "", "", 
  "", "", "", "", "", "", "", "", "", "", "", "", "", "", 44.44, 
  1.6718971*^7, 90.672, 25.6, 4.412, 2.385, 3645.07, "", 270.892, 4., 2., 
  33.7, 66.229, 0.8, 69.82, 0.594}, {"KHM", "Asia", "Cambodia", "2020-08-25", 
  273., 0., 0., "", "", 0., 16.329, 0., 0., "", "", 0., 0.22, "", "", "", "", 
  "", "", "", "", "", "", "", "", "", "", "", "", "", "", "", "", "", "", "", 
  "", "", "", 44.44, 1.6718971*^7, 90.672, 25.6, 4.412, 2.385, 3645.07, "", 
  270.892, 4., 2., 33.7, 66.229, 0.8, 69.82, 0.594}, 
 {"KHM", "Asia", "Cambodia", "2020-08-26", 273., 0., 0., "", "", 0., 16.329, 
  0., 0., "", "", 0., 0.22, "", "", "", "", "", "", "", "", "", "", "", "", 
  "", "", "", "", "", "", "", "", "", "", "", "", "", "", 44.44, 
  1.6718971*^7, 90.672, 25.6, 4.412, 2.385, 3645.07, "", 270.892, 4., 2., 
  33.7, 66.229, 0.8, 69.82, 0.594}, {"KHM", "Asia", "Cambodia", "2020-08-27", 
  273., 0., 0., "", "", 0., 16.329, 0., 0., "", "", 0., 0.23, "", "", "", "", 
  "", "", "", "", "", "", "", "", "", "", "", "", "", "", "", "", "", "", "", 
  "", "", "", 44.44, 1.6718971*^7, 90.672, 25.6, 4.412, 2.385, 3645.07, "", 
  270.892, 4., 2., 33.7, 66.229, 0.8, 69.82, 0.594}, 
 {"KHM", "Asia", "Cambodia", "2020-08-28", 273., 0., 0., "", "", 0., 16.329, 
  0., 0., "", "", 0., 0.23, "", "", "", "", "", "", "", "", "", "", "", "", 
  "", "", "", "", "", "", "", "", "", "", "", "", "", "", 44.44, 
  1.6718971*^7, 90.672, 25.6, 4.412, 2.385, 3645.07, "", 270.892, 4., 2., 
  33.7, 66.229, 0.8, 69.82, 0.594}, {"KHM", "Asia", "Cambodia", "2020-08-29", 
  273., 0., 0., "", "", 0., 16.329, 0., 0., "", "", 0., 0.24, "", "", "", "", 
  "", "", "", "", "", "", "", "", "", "", "", "", "", "", "", "", "", "", "", 
  "", "", "", 44.44, 1.6718971*^7, 90.672, 25.6, 4.412, 2.385, 3645.07, "", 
  270.892, 4., 2., 33.7, 66.229, 0.8, 69.82, 0.594}, 
 {"KHM", "Asia", "Cambodia", "2020-08-30", 273., 0., 0., "", "", 0., 16.329, 
  0., 0., "", "", 0., 0.25, "", "", "", "", "", "", "", "", "", "", "", "", 
  "", "", "", "", "", "", "", "", "", "", "", "", "", "", 44.44, 
  1.6718971*^7, 90.672, 25.6, 4.412, 2.385, 3645.07, "", 270.892, 4., 2., 
  33.7, 66.229, 0.8, 69.82, 0.594}, {"KHM", "Asia", "Cambodia", "2020-08-31", 
  274., 1., 0.143, "", "", 0., 16.389, 0.06, 0.009, "", "", 0., 0.26, "", "", 
  "", "", "", "", "", "", "", "", "", "", "", "", "", "", "", "", "", "", "", 
  "", "", "", "", "", 44.44, 1.6718971*^7, 90.672, 25.6, 4.412, 2.385, 
  3645.07, "", 270.892, 4., 2., 33.7, 66.229, 0.8, 69.82, 0.594}, 
 {"KHM", "Asia", "Cambodia", "2020-09-01", 274., 0., 0.143, "", "", 0., 
  16.389, 0., 0.009, "", "", 0., 0.24, "", "", "", "", "", "", "", "", "", 
  "", "", "", "", "", "", "", "", "", "", "", "", "", "", "", "", "", 44.44, 
  1.6718971*^7, 90.672, 25.6, 4.412, 2.385, 3645.07, "", 270.892, 4., 2., 
  33.7, 66.229, 0.8, 69.82, 0.594}, {"KHM", "Asia", "Cambodia", "2020-09-02", 
  274., 0., 0.143, "", "", 0., 16.389, 0., 0.009, "", "", 0., 0.23, "", "", 
  "", "", "", "", "", "", "", "", "", "", "", "", "", "", "", "", "", "", "", 
  "", "", "", "", "", 44.44, 1.6718971*^7, 90.672, 25.6, 4.412, 2.385, 
  3645.07, "", 270.892, 4., 2., 33.7, 66.229, 0.8, 69.82, 0.594}, 
 {"KHM", "Asia", "Cambodia", "2020-09-03", 274., 0., 0.143, "", "", 0., 
  16.389, 0., 0.009, "", "", 0., 0.22, "", "", "", "", "", "", "", "", "", 
  "", "", "", "", "", "", "", "", "", "", "", "", "", "", "", "", "", 44.44, 
  1.6718971*^7, 90.672, 25.6, 4.412, 2.385, 3645.07, "", 270.892, 4., 2., 
  33.7, 66.229, 0.8, 69.82, 0.594}, {"KHM", "Asia", "Cambodia", "2020-09-04", 
  274., 0., 0.143, "", "", 0., 16.389, 0., 0.009, "", "", 0., 0.21, "", "", 
  "", "", "", "", "", "", "", "", "", "", "", "", "", "", "", "", "", "", "", 
  "", "", "", "", "", 44.44, 1.6718971*^7, 90.672, 25.6, 4.412, 2.385, 
  3645.07, "", 270.892, 4., 2., 33.7, 66.229, 0.8, 69.82, 0.594}, 
 {"KHM", "Asia", "Cambodia", "2020-09-05", 274., 0., 0.143, "", "", 0., 
  16.389, 0., 0.009, "", "", 0., 0.2, "", "", "", "", "", "", "", "", "", "", 
  "", "", "", "", "", "", "", "", "", "", "", "", "", "", "", "", 44.44, 
  1.6718971*^7, 90.672, 25.6, 4.412, 2.385, 3645.07, "", 270.892, 4., 2., 
  33.7, 66.229, 0.8, 69.82, 0.594}, {"KHM", "Asia", "Cambodia", "2020-09-06", 
  274., 0., 0.143, "", "", 0., 16.389, 0., 0.009, "", "", 0., 0.19, "", "", 
  "", "", "", "", "", "", "", "", "", "", "", "", "", "", "", "", "", "", "", 
  "", "", "", "", "", 44.44, 1.6718971*^7, 90.672, 25.6, 4.412, 2.385, 
  3645.07, "", 270.892, 4., 2., 33.7, 66.229, 0.8, 69.82, 0.594}, 
 {"KHM", "Asia", "Cambodia", "2020-09-07", 274., 0., 0., "", "", 0., 16.389, 
  0., 0., "", "", 0., 0.18, "", "", "", "", "", "", "", "", "", "", "", "", 
  "", "", "", "", "", "", "", "", "", "", "", "", "", "", 37.04, 
  1.6718971*^7, 90.672, 25.6, 4.412, 2.385, 3645.07, "", 270.892, 4., 2., 
  33.7, 66.229, 0.8, 69.82, 0.594}, {"KHM", "Asia", "Cambodia", "2020-09-08", 
  274., 0., 0., "", "", 0., 16.389, 0., 0., "", "", 0., 0.18, "", "", "", "", 
  "", "", "", "", "", "", "", "", "", "", "", "", "", "", "", "", "", "", "", 
  "", "", "", 37.04, 1.6718971*^7, 90.672, 25.6, 4.412, 2.385, 3645.07, "", 
  270.892, 4., 2., 33.7, 66.229, 0.8, 69.82, 0.594}, 
 {"KHM", "Asia", "Cambodia", "2020-09-09", 274., 0., 0., "", "", 0., 16.389, 
  0., 0., "", "", 0., 0.18, "", "", "", "", "", "", "", "", "", "", "", "", 
  "", "", "", "", "", "", "", "", "", "", "", "", "", "", 37.04, 
  1.6718971*^7, 90.672, 25.6, 4.412, 2.385, 3645.07, "", 270.892, 4., 2., 
  33.7, 66.229, 0.8, 69.82, 0.594}, {"KHM", "Asia", "Cambodia", "2020-09-10", 
  274., 0., 0., "", "", 0., 16.389, 0., 0., "", "", 0., 0.18, "", "", "", "", 
  "", "", "", "", "", "", "", "", "", "", "", "", "", "", "", "", "", "", "", 
  "", "", "", 37.04, 1.6718971*^7, 90.672, 25.6, 4.412, 2.385, 3645.07, "", 
  270.892, 4., 2., 33.7, 66.229, 0.8, 69.82, 0.594}, 
 {"KHM", "Asia", "Cambodia", "2020-09-11", 274., 0., 0., "", "", 0., 16.389, 
  0., 0., "", "", 0., 0.17, "", "", "", "", "", "", "", "", "", "", "", "", 
  "", "", "", "", "", "", "", "", "", "", "", "", "", "", 37.04, 
  1.6718971*^7, 90.672, 25.6, 4.412, 2.385, 3645.07, "", 270.892, 4., 2., 
  33.7, 66.229, 0.8, 69.82, 0.594}, {"KHM", "Asia", "Cambodia", "2020-09-12", 
  275., 1., 0.143, "", "", 0., 16.448, 0.06, 0.009, "", "", 0., 0.17, "", "", 
  "", "", "", "", "", "", "", "", "", "", "", "", "", "", "", "", "", "", "", 
  "", "", "", "", "", 37.04, 1.6718971*^7, 90.672, 25.6, 4.412, 2.385, 
  3645.07, "", 270.892, 4., 2., 33.7, 66.229, 0.8, 69.82, 0.594}, 
 {"KHM", "Asia", "Cambodia", "2020-09-13", 275., 0., 0.143, "", "", 0., 
  16.448, 0., 0.009, "", "", 0., 0.17, "", "", "", "", "", "", "", "", "", 
  "", "", "", "", "", "", "", "", "", "", "", "", "", "", "", "", "", 37.04, 
  1.6718971*^7, 90.672, 25.6, 4.412, 2.385, 3645.07, "", 270.892, 4., 2., 
  33.7, 66.229, 0.8, 69.82, 0.594}, {"KHM", "Asia", "Cambodia", "2020-09-14", 
  275., 0., 0.143, "", "", 0., 16.448, 0., 0.009, "", "", 0., 0.17, "", "", 
  "", "", "", "", "", "", "", "", "", "", "", "", "", "", "", "", "", "", "", 
  "", "", "", "", "", 37.04, 1.6718971*^7, 90.672, 25.6, 4.412, 2.385, 
  3645.07, "", 270.892, 4., 2., 33.7, 66.229, 0.8, 69.82, 0.594}, 
 {"KHM", "Asia", "Cambodia", "2020-09-15", 275., 0., 0.143, "", "", 0., 
  16.448, 0., 0.009, "", "", 0., 0.18, "", "", "", "", "", "", "", "", "", 
  "", "", "", "", "", "", "", "", "", "", "", "", "", "", "", "", "", 37.04, 
  1.6718971*^7, 90.672, 25.6, 4.412, 2.385, 3645.07, "", 270.892, 4., 2., 
  33.7, 66.229, 0.8, 69.82, 0.594}, {"KHM", "Asia", "Cambodia", "2020-09-16", 
  275., 0., 0.143, "", "", 0., 16.448, 0., 0.009, "", "", 0., 0.18, "", "", 
  "", "", "", "", "", "", "", "", "", "", "", "", "", "", "", "", "", "", "", 
  "", "", "", "", "", 37.04, 1.6718971*^7, 90.672, 25.6, 4.412, 2.385, 
  3645.07, "", 270.892, 4., 2., 33.7, 66.229, 0.8, 69.82, 0.594}, 
 {"KHM", "Asia", "Cambodia", "2020-09-17", 275., 0., 0.143, "", "", 0., 
  16.448, 0., 0.009, "", "", 0., 0.19, "", "", "", "", "", "", "", "", "", 
  "", "", "", "", "", "", "", "", "", "", "", "", "", "", "", "", "", 37.04, 
  1.6718971*^7, 90.672, 25.6, 4.412, 2.385, 3645.07, "", 270.892, 4., 2., 
  33.7, 66.229, 0.8, 69.82, 0.594}, {"KHM", "Asia", "Cambodia", "2020-09-18", 
  275., 0., 0.143, "", "", 0., 16.448, 0., 0.009, "", "", 0., 0.19, "", "", 
  "", "", "", "", "", "", "", "", "", "", "", "", "", "", "", "", "", "", "", 
  "", "", "", "", "", 37.04, 1.6718971*^7, 90.672, 25.6, 4.412, 2.385, 
  3645.07, "", 270.892, 4., 2., 33.7, 66.229, 0.8, 69.82, 0.594}, 
 {"KHM", "Asia", "Cambodia", "2020-09-19", 275., 0., 0., "", "", 0., 16.448, 
  0., 0., "", "", 0., 0.2, "", "", "", "", "", "", "", "", "", "", "", "", 
  "", "", "", "", "", "", "", "", "", "", "", "", "", "", 37.04, 
  1.6718971*^7, 90.672, 25.6, 4.412, 2.385, 3645.07, "", 270.892, 4., 2., 
  33.7, 66.229, 0.8, 69.82, 0.594}, {"KHM", "Asia", "Cambodia", "2020-09-20", 
  275., 0., 0., "", "", 0., 16.448, 0., 0., "", "", 0., 0.2, "", "", "", "", 
  "", "", "", "", "", "", "", "", "", "", "", "", "", "", "", "", "", "", "", 
  "", "", "", 37.04, 1.6718971*^7, 90.672, 25.6, 4.412, 2.385, 3645.07, "", 
  270.892, 4., 2., 33.7, 66.229, 0.8, 69.82, 0.594}, 
 {"KHM", "Asia", "Cambodia", "2020-09-21", 275., 0., 0., "", "", 0., 16.448, 
  0., 0., "", "", 0., 0.21, "", "", "", "", "", "", "", "", "", "", "", "", 
  "", "", "", "", "", "", "", "", "", "", "", "", "", "", 37.04, 
  1.6718971*^7, 90.672, 25.6, 4.412, 2.385, 3645.07, "", 270.892, 4., 2., 
  33.7, 66.229, 0.8, 69.82, 0.594}, {"KHM", "Asia", "Cambodia", "2020-09-22", 
  275., 0., 0., "", "", 0., 16.448, 0., 0., "", "", 0., 0.22, "", "", "", "", 
  "", "", "", "", "", "", "", "", "", "", "", "", "", "", "", "", "", "", "", 
  "", "", "", 37.04, 1.6718971*^7, 90.672, 25.6, 4.412, 2.385, 3645.07, "", 
  270.892, 4., 2., 33.7, 66.229, 0.8, 69.82, 0.594}, 
 {"KHM", "Asia", "Cambodia", "2020-09-23", 275., 0., 0., "", "", 0., 16.448, 
  0., 0., "", "", 0., 0.24, "", "", "", "", "", "", "", "", "", "", "", "", 
  "", "", "", "", "", "", "", "", "", "", "", "", "", "", 37.04, 
  1.6718971*^7, 90.672, 25.6, 4.412, 2.385, 3645.07, "", 270.892, 4., 2., 
  33.7, 66.229, 0.8, 69.82, 0.594}, {"KHM", "Asia", "Cambodia", "2020-09-24", 
  275., 0., 0., "", "", 0., 16.448, 0., 0., "", "", 0., 0.25, "", "", "", "", 
  "", "", "", "", "", "", "", "", "", "", "", "", "", "", "", "", "", "", "", 
  "", "", "", 37.04, 1.6718971*^7, 90.672, 25.6, 4.412, 2.385, 3645.07, "", 
  270.892, 4., 2., 33.7, 66.229, 0.8, 69.82, 0.594}, 
 {"KHM", "Asia", "Cambodia", "2020-09-25", 275., 0., 0., "", "", 0., 16.448, 
  0., 0., "", "", 0., 0.26, "", "", "", "", "", "", "", "", "", "", "", "", 
  "", "", "", "", "", "", "", "", "", "", "", "", "", "", 37.04, 
  1.6718971*^7, 90.672, 25.6, 4.412, 2.385, 3645.07, "", 270.892, 4., 2., 
  33.7, 66.229, 0.8, 69.82, 0.594}, {"KHM", "Asia", "Cambodia", "2020-09-26", 
  276., 1., 0.143, "", "", 0., 16.508, 0.06, 0.009, "", "", 0., 0.28, "", "", 
  "", "", "", "", "", "", "", "", "", "", "", "", "", "", "", "", "", "", "", 
  "", "", "", "", "", 37.04, 1.6718971*^7, 90.672, 25.6, 4.412, 2.385, 
  3645.07, "", 270.892, 4., 2., 33.7, 66.229, 0.8, 69.82, 0.594}, 
 {"KHM", "Asia", "Cambodia", "2020-09-27", 276., 0., 0.143, "", "", 0., 
  16.508, 0., 0.009, "", "", 0., 0.3, "", "", "", "", "", "", "", "", "", "", 
  "", "", "", "", "", "", "", "", "", "", "", "", "", "", "", "", 37.04, 
  1.6718971*^7, 90.672, 25.6, 4.412, 2.385, 3645.07, "", 270.892, 4., 2., 
  33.7, 66.229, 0.8, 69.82, 0.594}, {"KHM", "Asia", "Cambodia", "2020-09-28", 
  277., 1., 0.286, "", "", 0., 16.568, 0.06, 0.017, "", "", 0., 0.32, "", "", 
  "", "", "", "", "", "", "", "", "", "", "", "", "", "", "", "", "", "", "", 
  "", "", "", "", "", 37.04, 1.6718971*^7, 90.672, 25.6, 4.412, 2.385, 
  3645.07, "", 270.892, 4., 2., 33.7, 66.229, 0.8, 69.82, 0.594}, 
 {"KHM", "Asia", "Cambodia", "2020-09-29", 277., 0., 0.286, "", "", 0., 
  16.568, 0., 0.017, "", "", 0., 0.33, "", "", "", "", "", "", "", "", "", 
  "", "", "", "", "", "", "", "", "", "", "", "", "", "", "", "", "", 37.04, 
  1.6718971*^7, 90.672, 25.6, 4.412, 2.385, 3645.07, "", 270.892, 4., 2., 
  33.7, 66.229, 0.8, 69.82, 0.594}, {"KHM", "Asia", "Cambodia", "2020-09-30", 
  277., 0., 0.286, "", "", 0., 16.568, 0., 0.017, "", "", 0., 0.35, "", "", 
  "", "", "", "", "", "", "", "", "", "", "", "", "", "", "", "", "", "", "", 
  "", "", "", "", "", 37.04, 1.6718971*^7, 90.672, 25.6, 4.412, 2.385, 
  3645.07, "", 270.892, 4., 2., 33.7, 66.229, 0.8, 69.82, 0.594}, 
 {"KHM", "Asia", "Cambodia", "2020-10-01", 278., 1., 0.429, "", "", 0., 
  16.628, 0.06, 0.026, "", "", 0., 0.38, "", "", "", "", "", "", "", "", "", 
  "", "", "", "", "", "", "", "", "", "", "", "", "", "", "", "", "", 37.04, 
  1.6718971*^7, 90.672, 25.6, 4.412, 2.385, 3645.07, "", 270.892, 4., 2., 
  33.7, 66.229, 0.8, 69.82, 0.594}, {"KHM", "Asia", "Cambodia", "2020-10-02", 
  278., 0., 0.429, "", "", 0., 16.628, 0., 0.026, "", "", 0., 0.4, "", "", 
  "", "", "", "", "", "", "", "", "", "", "", "", "", "", "", "", "", "", "", 
  "", "", "", "", "", 37.04, 1.6718971*^7, 90.672, 25.6, 4.412, 2.385, 
  3645.07, "", 270.892, 4., 2., 33.7, 66.229, 0.8, 69.82, 0.594}, 
 {"KHM", "Asia", "Cambodia", "2020-10-03", 278., 0., 0.286, "", "", 0., 
  16.628, 0., 0.017, "", "", 0., 0.43, "", "", "", "", "", "", "", "", "", 
  "", "", "", "", "", "", "", "", "", "", "", "", "", "", "", "", "", 37.04, 
  1.6718971*^7, 90.672, 25.6, 4.412, 2.385, 3645.07, "", 270.892, 4., 2., 
  33.7, 66.229, 0.8, 69.82, 0.594}, {"KHM", "Asia", "Cambodia", "2020-10-04", 
  278., 0., 0.286, "", "", 0., 16.628, 0., 0.017, "", "", 0., 0.46, "", "", 
  "", "", "", "", "", "", "", "", "", "", "", "", "", "", "", "", "", "", "", 
  "", "", "", "", "", 37.04, 1.6718971*^7, 90.672, 25.6, 4.412, 2.385, 
  3645.07, "", 270.892, 4., 2., 33.7, 66.229, 0.8, 69.82, 0.594}, 
 {"KHM", "Asia", "Cambodia", "2020-10-05", 280., 2., 0.429, "", "", 0., 
  16.747, 0.12, 0.026, "", "", 0., 0.49, "", "", "", "", "", "", "", "", "", 
  "", "", "", "", "", "", "", "", "", "", "", "", "", "", "", "", "", 37.04, 
  1.6718971*^7, 90.672, 25.6, 4.412, 2.385, 3645.07, "", 270.892, 4., 2., 
  33.7, 66.229, 0.8, 69.82, 0.594}, {"KHM", "Asia", "Cambodia", "2020-10-06", 
  280., 0., 0.429, "", "", 0., 16.747, 0., 0.026, "", "", 0., 0.52, "", "", 
  "", "", "", "", "", "", "", "", "", "", "", "", "", "", "", "", "", "", "", 
  "", "", "", "", "", 37.04, 1.6718971*^7, 90.672, 25.6, 4.412, 2.385, 
  3645.07, "", 270.892, 4., 2., 33.7, 66.229, 0.8, 69.82, 0.594}, 
 {"KHM", "Asia", "Cambodia", "2020-10-07", 281., 1., 0.571, "", "", 0., 
  16.807, 0.06, 0.034, "", "", 0., 0.56, "", "", "", "", "", "", "", "", "", 
  "", "", "", "", "", "", "", "", "", "", "", "", "", "", "", "", "", 37.04, 
  1.6718971*^7, 90.672, 25.6, 4.412, 2.385, 3645.07, "", 270.892, 4., 2., 
  33.7, 66.229, 0.8, 69.82, 0.594}, {"KHM", "Asia", "Cambodia", "2020-10-08", 
  281., 0., 0.429, "", "", 0., 16.807, 0., 0.026, "", "", 0., 0.58, "", "", 
  "", "", "", "", "", "", "", "", "", "", "", "", "", "", "", "", "", "", "", 
  "", "", "", "", "", 37.04, 1.6718971*^7, 90.672, 25.6, 4.412, 2.385, 
  3645.07, "", 270.892, 4., 2., 33.7, 66.229, 0.8, 69.82, 0.594}, 
 {"KHM", "Asia", "Cambodia", "2020-10-09", 283., 2., 0.714, "", "", 0., 
  16.927, 0.12, 0.043, "", "", 0., 0.6, "", "", "", "", "", "", "", "", "", 
  "", "", "", "", "", "", "", "", "", "", "", "", "", "", "", "", "", 37.04, 
  1.6718971*^7, 90.672, 25.6, 4.412, 2.385, 3645.07, "", 270.892, 4., 2., 
  33.7, 66.229, 0.8, 69.82, 0.594}, {"KHM", "Asia", "Cambodia", "2020-10-10", 
  283., 0., 0.714, "", "", 0., 16.927, 0., 0.043, "", "", 0., 0.59, "", "", 
  "", "", "", "", "", "", "", "", "", "", "", "", "", "", "", "", "", "", "", 
  "", "", "", "", "", 37.04, 1.6718971*^7, 90.672, 25.6, 4.412, 2.385, 
  3645.07, "", 270.892, 4., 2., 33.7, 66.229, 0.8, 69.82, 0.594}, 
 {"KHM", "Asia", "Cambodia", "2020-10-11", 283., 0., 0.714, "", "", 0., 
  16.927, 0., 0.043, "", "", 0., 0.59, "", "", "", "", "", "", "", "", "", 
  "", "", "", "", "", "", "", "", "", "", "", "", "", "", "", "", "", 37.04, 
  1.6718971*^7, 90.672, 25.6, 4.412, 2.385, 3645.07, "", 270.892, 4., 2., 
  33.7, 66.229, 0.8, 69.82, 0.594}, {"KHM", "Asia", "Cambodia", "2020-10-12", 
  283., 0., 0.429, "", "", 0., 16.927, 0., 0.026, "", "", 0., 0.59, "", "", 
  "", "", "", "", "", "", "", "", "", "", "", "", "", "", "", "", "", "", "", 
  "", "", "", "", "", 37.04, 1.6718971*^7, 90.672, 25.6, 4.412, 2.385, 
  3645.07, "", 270.892, 4., 2., 33.7, 66.229, 0.8, 69.82, 0.594}, 
 {"KHM", "Asia", "Cambodia", "2020-10-13", 283., 0., 0.429, "", "", 0., 
  16.927, 0., 0.026, "", "", 0., 0.59, "", "", "", "", "", "", "", "", "", 
  "", "", "", "", "", "", "", "", "", "", "", "", "", "", "", "", "", 37.04, 
  1.6718971*^7, 90.672, 25.6, 4.412, 2.385, 3645.07, "", 270.892, 4., 2., 
  33.7, 66.229, 0.8, 69.82, 0.594}, {"KHM", "Asia", "Cambodia", "2020-10-14", 
  283., 0., 0.286, "", "", 0., 16.927, 0., 0.017, "", "", 0., 0.61, "", "", 
  "", "", "", "", "", "", "", "", "", "", "", "", "", "", "", "", "", "", "", 
  "", "", "", "", "", 37.04, 1.6718971*^7, 90.672, 25.6, 4.412, 2.385, 
  3645.07, "", 270.892, 4., 2., 33.7, 66.229, 0.8, 69.82, 0.594}, 
 {"KHM", "Asia", "Cambodia", "2020-10-15", 283., 0., 0.286, "", "", 0., 
  16.927, 0., 0.017, "", "", 0., 0.62, "", "", "", "", "", "", "", "", "", 
  "", "", "", "", "", "", "", "", "", "", "", "", "", "", "", "", "", 37.04, 
  1.6718971*^7, 90.672, 25.6, 4.412, 2.385, 3645.07, "", 270.892, 4., 2., 
  33.7, 66.229, 0.8, 69.82, 0.594}, {"KHM", "Asia", "Cambodia", "2020-10-16", 
  283., 0., 0., "", "", 0., 16.927, 0., 0., "", "", 0., 0.64, "", "", "", "", 
  "", "", "", "", "", "", "", "", "", "", "", "", "", "", "", "", "", "", "", 
  "", "", "", 34.26, 1.6718971*^7, 90.672, 25.6, 4.412, 2.385, 3645.07, "", 
  270.892, 4., 2., 33.7, 66.229, 0.8, 69.82, 0.594}, 
 {"KHM", "Asia", "Cambodia", "2020-10-17", 283., 0., 0., "", "", 0., 16.927, 
  0., 0., "", "", 0., 0.66, "", "", "", "", "", "", "", "", "", "", "", "", 
  "", "", "", "", "", "", "", "", "", "", "", "", "", "", 34.26, 
  1.6718971*^7, 90.672, 25.6, 4.412, 2.385, 3645.07, "", 270.892, 4., 2., 
  33.7, 66.229, 0.8, 69.82, 0.594}, {"KHM", "Asia", "Cambodia", "2020-10-18", 
  283., 0., 0., "", "", 0., 16.927, 0., 0., "", "", 0., 0.69, "", "", "", "", 
  "", "", "", "", "", "", "", "", "", "", "", "", "", "", "", "", "", "", "", 
  "", "", "", 34.26, 1.6718971*^7, 90.672, 25.6, 4.412, 2.385, 3645.07, "", 
  270.892, 4., 2., 33.7, 66.229, 0.8, 69.82, 0.594}, 
 {"KHM", "Asia", "Cambodia", "2020-10-19", 285., 2., 0.286, "", "", 0., 
  17.047, 0.12, 0.017, "", "", 0., 0.72, "", "", "", "", "", "", "", "", "", 
  "", "", "", "", "", "", "", "", "", "", "", "", "", "", "", "", "", 34.26, 
  1.6718971*^7, 90.672, 25.6, 4.412, 2.385, 3645.07, "", 270.892, 4., 2., 
  33.7, 66.229, 0.8, 69.82, 0.594}, {"KHM", "Asia", "Cambodia", "2020-10-20", 
  286., 1., 0.429, "", "", 0., 17.106, 0.06, 0.026, "", "", 0., 0.75, "", "", 
  "", "", "", "", "", "", "", "", "", "", "", "", "", "", "", "", "", "", "", 
  "", "", "", "", "", 34.26, 1.6718971*^7, 90.672, 25.6, 4.412, 2.385, 
  3645.07, "", 270.892, 4., 2., 33.7, 66.229, 0.8, 69.82, 0.594}, 
 {"KHM", "Asia", "Cambodia", "2020-10-21", 286., 0., 0.429, "", "", 0., 
  17.106, 0., 0.026, "", "", 0., 0.78, "", "", "", "", "", "", "", "", "", 
  "", "", "", "", "", "", "", "", "", "", "", "", "", "", "", "", "", 34.26, 
  1.6718971*^7, 90.672, 25.6, 4.412, 2.385, 3645.07, "", 270.892, 4., 2., 
  33.7, 66.229, 0.8, 69.82, 0.594}, {"KHM", "Asia", "Cambodia", "2020-10-22", 
  286., 0., 0.429, "", "", 0., 17.106, 0., 0.026, "", "", 0., 0.8, "", "", 
  "", "", "", "", "", "", "", "", "", "", "", "", "", "", "", "", "", "", "", 
  "", "", "", "", "", 34.26, 1.6718971*^7, 90.672, 25.6, 4.412, 2.385, 
  3645.07, "", 270.892, 4., 2., 33.7, 66.229, 0.8, 69.82, 0.594}, 
 {"KHM", "Asia", "Cambodia", "2020-10-23", 287., 1., 0.571, "", "", 0., 
  17.166, 0.06, 0.034, "", "", 0., 0.83, "", "", "", "", "", "", "", "", "", 
  "", "", "", "", "", "", "", "", "", "", "", "", "", "", "", "", "", 34.26, 
  1.6718971*^7, 90.672, 25.6, 4.412, 2.385, 3645.07, "", 270.892, 4., 2., 
  33.7, 66.229, 0.8, 69.82, 0.594}, {"KHM", "Asia", "Cambodia", "2020-10-24", 
  287., 0., 0.571, "", "", 0., 17.166, 0., 0.034, "", "", 0., 0.85, "", "", 
  "", "", "", "", "", "", "", "", "", "", "", "", "", "", "", "", "", "", "", 
  "", "", "", "", "", 34.26, 1.6718971*^7, 90.672, 25.6, 4.412, 2.385, 
  3645.07, "", 270.892, 4., 2., 33.7, 66.229, 0.8, 69.82, 0.594}, 
 {"KHM", "Asia", "Cambodia", "2020-10-25", 287., 0., 0.571, "", "", 0., 
  17.166, 0., 0.034, "", "", 0., 0.88, "", "", "", "", "", "", "", "", "", 
  "", "", "", "", "", "", "", "", "", "", "", "", "", "", "", "", "", 34.26, 
  1.6718971*^7, 90.672, 25.6, 4.412, 2.385, 3645.07, "", 270.892, 4., 2., 
  33.7, 66.229, 0.8, 69.82, 0.594}, {"KHM", "Asia", "Cambodia", "2020-10-26", 
  288., 1., 0.429, "", "", 0., 17.226, 0.06, 0.026, "", "", 0., 0.91, "", "", 
  "", "", "", "", "", "", "", "", "", "", "", "", "", "", "", "", "", "", "", 
  "", "", "", "", "", 34.26, 1.6718971*^7, 90.672, 25.6, 4.412, 2.385, 
  3645.07, "", 270.892, 4., 2., 33.7, 66.229, 0.8, 69.82, 0.594}, 
 {"KHM", "Asia", "Cambodia", "2020-10-27", 290., 2., 0.571, "", "", 0., 
  17.346, 0.12, 0.034, "", "", 0., 0.93, "", "", "", "", "", "", "", "", "", 
  "", "", "", "", "", "", "", "", "", "", "", "", "", "", "", "", "", 34.26, 
  1.6718971*^7, 90.672, 25.6, 4.412, 2.385, 3645.07, "", 270.892, 4., 2., 
  33.7, 66.229, 0.8, 69.82, 0.594}, {"KHM", "Asia", "Cambodia", "2020-10-28", 
  290., 0., 0.571, "", "", 0., 17.346, 0., 0.034, "", "", 0., 0.92, "", "", 
  "", "", "", "", "", "", "", "", "", "", "", "", "", "", "", "", "", "", "", 
  "", "", "", "", "", 34.26, 1.6718971*^7, 90.672, 25.6, 4.412, 2.385, 
  3645.07, "", 270.892, 4., 2., 33.7, 66.229, 0.8, 69.82, 0.594}, 
 {"KHM", "Asia", "Cambodia", "2020-10-29", 291., 1., 0.714, "", "", 0., 
  17.405, 0.06, 0.043, "", "", 0., 0.91, "", "", "", "", "", "", "", "", "", 
  "", "", "", "", "", "", "", "", "", "", "", "", "", "", "", "", "", 34.26, 
  1.6718971*^7, 90.672, 25.6, 4.412, 2.385, 3645.07, "", 270.892, 4., 2., 
  33.7, 66.229, 0.8, 69.82, 0.594}, {"KHM", "Asia", "Cambodia", "2020-10-30", 
  291., 0., 0.571, "", "", 0., 17.405, 0., 0.034, "", "", 0., 0.9, "", "", 
  "", "", "", "", "", "", "", "", "", "", "", "", "", "", "", "", "", "", "", 
  "", "", "", "", "", 34.26, 1.6718971*^7, 90.672, 25.6, 4.412, 2.385, 
  3645.07, "", 270.892, 4., 2., 33.7, 66.229, 0.8, 69.82, 0.594}, 
 {"KHM", "Asia", "Cambodia", "2020-10-31", 291., 0., 0.571, "", "", 0., 
  17.405, 0., 0.034, "", "", 0., 0.9, "", "", "", "", "", "", "", "", "", "", 
  "", "", "", "", "", "", "", "", "", "", "", "", "", "", "", "", 34.26, 
  1.6718971*^7, 90.672, 25.6, 4.412, 2.385, 3645.07, "", 270.892, 4., 2., 
  33.7, 66.229, 0.8, 69.82, 0.594}, {"KHM", "Asia", "Cambodia", "2020-11-01", 
  292., 1., 0.714, "", "", 0., 17.465, 0.06, 0.043, "", "", 0., 0.91, "", "", 
  "", "", "", "", "", "", "", "", "", "", "", "", "", "", "", "", "", "", "", 
  "", "", "", "", "", 34.26, 1.6718971*^7, 90.672, 25.6, 4.412, 2.385, 
  3645.07, "", 270.892, 4., 2., 33.7, 66.229, 0.8, 69.82, 0.594}, 
 {"KHM", "Asia", "Cambodia", "2020-11-02", 292., 0., 0.571, "", "", 0., 
  17.465, 0., 0.034, "", "", 0., 0.9, "", "", "", "", "", "", "", "", "", "", 
  "", "", "", "", "", "", "", "", "", "", "", "", "", "", "", "", 34.26, 
  1.6718971*^7, 90.672, 25.6, 4.412, 2.385, 3645.07, "", 270.892, 4., 2., 
  33.7, 66.229, 0.8, 69.82, 0.594}, {"KHM", "Asia", "Cambodia", "2020-11-03", 
  292., 0., 0.286, "", "", 0., 17.465, 0., 0.017, "", "", 0., 0.9, "", "", 
  "", "", "", "", "", "", "", "", "", "", "", "", "", "", "", "", "", "", "", 
  "", "", "", "", "", 34.26, 1.6718971*^7, 90.672, 25.6, 4.412, 2.385, 
  3645.07, "", 270.892, 4., 2., 33.7, 66.229, 0.8, 69.82, 0.594}, 
 {"KHM", "Asia", "Cambodia", "2020-11-04", 292., 0., 0.286, "", "", 0., 
  17.465, 0., 0.017, "", "", 0., 0.91, "", "", "", "", "", "", "", "", "", 
  "", "", "", "", "", "", "", "", "", "", "", "", "", "", "", "", "", 34.26, 
  1.6718971*^7, 90.672, 25.6, 4.412, 2.385, 3645.07, "", 270.892, 4., 2., 
  33.7, 66.229, 0.8, 69.82, 0.594}, {"KHM", "Asia", "Cambodia", "2020-11-05", 
  292., 0., 0.143, "", "", 0., 17.465, 0., 0.009, "", "", 0., 0.93, "", "", 
  "", "", "", "", "", "", "", "", "", "", "", "", "", "", "", "", "", "", "", 
  "", "", "", "", "", 34.26, 1.6718971*^7, 90.672, 25.6, 4.412, 2.385, 
  3645.07, "", 270.892, 4., 2., 33.7, 66.229, 0.8, 69.82, 0.594}, 
 {"KHM", "Asia", "Cambodia", "2020-11-06", 294., 2., 0.429, "", "", 0., 
  17.585, 0.12, 0.026, "", "", 0., 0.95, "", "", "", "", "", "", "", "", "", 
  "", "", "", "", "", "", "", "", "", "", "", "", "", "", "", "", "", 34.26, 
  1.6718971*^7, 90.672, 25.6, 4.412, 2.385, 3645.07, "", 270.892, 4., 2., 
  33.7, 66.229, 0.8, 69.82, 0.594}, {"KHM", "Asia", "Cambodia", "2020-11-07", 
  295., 1., 0.571, "", "", 0., 17.645, 0.06, 0.034, "", "", 0., 0.97, "", "", 
  "", "", "", "", "", "", "", "", "", "", "", "", "", "", "", "", "", "", "", 
  "", "", "", "", "", 34.26, 1.6718971*^7, 90.672, 25.6, 4.412, 2.385, 
  3645.07, "", 270.892, 4., 2., 33.7, 66.229, 0.8, 69.82, 0.594}, 
 {"KHM", "Asia", "Cambodia", "2020-11-08", 297., 2., 0.714, "", "", 0., 
  17.764, 0.12, 0.043, "", "", 0., 0.99, "", "", "", "", "", "", "", "", "", 
  "", "", "", "", "", "", "", "", "", "", "", "", "", "", "", "", "", 34.26, 
  1.6718971*^7, 90.672, 25.6, 4.412, 2.385, 3645.07, "", 270.892, 4., 2., 
  33.7, 66.229, 0.8, 69.82, 0.594}, {"KHM", "Asia", "Cambodia", "2020-11-09", 
  300., 3., 1.143, "", "", 0., 17.944, 0.179, 0.068, "", "", 0., 0.98, "", 
  "", "", "", "", "", "", "", "", "", "", "", "", "", "", "", "", "", "", "", 
  "", "", "", "", "", "", 34.26, 1.6718971*^7, 90.672, 25.6, 4.412, 2.385, 
  3645.07, "", 270.892, 4., 2., 33.7, 66.229, 0.8, 69.82, 0.594}, 
 {"KHM", "Asia", "Cambodia", "2020-11-10", 300., 0., 1.143, "", "", 0., 
  17.944, 0., 0.068, "", "", 0., 0.96, "", "", "", "", "", "", "", "", "", 
  "", "", "", "", "", "", "", "", "", "", "", "", "", "", "", "", "", 39.81, 
  1.6718971*^7, 90.672, 25.6, 4.412, 2.385, 3645.07, "", 270.892, 4., 2., 
  33.7, 66.229, 0.8, 69.82, 0.594}, {"KHM", "Asia", "Cambodia", "2020-11-11", 
  301., 1., 1.286, "", "", 0., 18.004, 0.06, 0.077, "", "", 0., 0.94, "", "", 
  "", "", "", "", "", "", "", "", "", "", "", "", "", "", "", "", "", "", "", 
  "", "", "", "", "", 39.81, 1.6718971*^7, 90.672, 25.6, 4.412, 2.385, 
  3645.07, "", 270.892, 4., 2., 33.7, 66.229, 0.8, 69.82, 0.594}, 
 {"KHM", "Asia", "Cambodia", "2020-11-12", 301., 0., 1.286, "", "", 0., 
  18.004, 0., 0.077, "", "", 0., 0.92, "", "", "", "", "", "", "", "", "", 
  "", "", "", "", "", "", "", "", "", "", "", "", "", "", "", "", "", 39.81, 
  1.6718971*^7, 90.672, 25.6, 4.412, 2.385, 3645.07, "", 270.892, 4., 2., 
  33.7, 66.229, 0.8, 69.82, 0.594}, {"KHM", "Asia", "Cambodia", "2020-11-13", 
  302., 1., 1.143, "", "", 0., 18.063, 0.06, 0.068, "", "", 0., 0.91, "", "", 
  "", "", "", "", "", "", "", "", "", "", "", "", "", "", "", "", "", "", "", 
  "", "", "", "", "", 39.81, 1.6718971*^7, 90.672, 25.6, 4.412, 2.385, 
  3645.07, "", 270.892, 4., 2., 33.7, 66.229, 0.8, 69.82, 0.594}, 
 {"KHM", "Asia", "Cambodia", "2020-11-14", 302., 0., 1., "", "", 0., 18.063, 
  0., 0.06, "", "", 0., 0.9, "", "", "", "", "", "", "", "", "", "", "", "", 
  "", "", "", "", "", "", "", "", "", "", "", "", "", "", 39.81, 
  1.6718971*^7, 90.672, 25.6, 4.412, 2.385, 3645.07, "", 270.892, 4., 2., 
  33.7, 66.229, 0.8, 69.82, 0.594}, {"KHM", "Asia", "Cambodia", "2020-11-15", 
  302., 0., 0.714, "", "", 0., 18.063, 0., 0.043, "", "", 0., 0.89, "", "", 
  "", "", "", "", "", "", "", "", "", "", "", "", "", "", "", "", "", "", "", 
  "", "", "", "", "", 39.81, 1.6718971*^7, 90.672, 25.6, 4.412, 2.385, 
  3645.07, "", 270.892, 4., 2., 33.7, 66.229, 0.8, 69.82, 0.594}, 
 {"KHM", "Asia", "Cambodia", "2020-11-16", 303., 1., 0.429, "", "", 0., 
  18.123, 0.06, 0.026, "", "", 0., 0.89, "", "", "", "", "", "", "", "", "", 
  "", "", "", "", "", "", "", "", "", "", "", "", "", "", "", "", "", 42.59, 
  1.6718971*^7, 90.672, 25.6, 4.412, 2.385, 3645.07, "", 270.892, 4., 2., 
  33.7, 66.229, 0.8, 69.82, 0.594}, {"KHM", "Asia", "Cambodia", "2020-11-17", 
  304., 1., 0.571, "", "", 0., 18.183, 0.06, 0.034, "", "", 0., 0.89, "", "", 
  "", "", "", "", "", "", "", "", "", "", "", "", "", "", "", "", "", "", "", 
  "", "", "", "", "", 42.59, 1.6718971*^7, 90.672, 25.6, 4.412, 2.385, 
  3645.07, "", 270.892, 4., 2., 33.7, 66.229, 0.8, 69.82, 0.594}, 
 {"KHM", "Asia", "Cambodia", "2020-11-18", 304., 0., 0.429, "", "", 0., 
  18.183, 0., 0.026, "", "", 0., 0.88, "", "", "", "", "", "", "", "", "", 
  "", "", "", "", "", "", "", "", "", "", "", "", "", "", "", "", "", 42.59, 
  1.6718971*^7, 90.672, 25.6, 4.412, 2.385, 3645.07, "", 270.892, 4., 2., 
  33.7, 66.229, 0.8, 69.82, 0.594}, {"KHM", "Asia", "Cambodia", "2020-11-19", 
  304., 0., 0.429, "", "", 0., 18.183, 0., 0.026, "", "", 0., 0.88, "", "", 
  "", "", "", "", "", "", "", "", "", "", "", "", "", "", "", "", "", "", "", 
  "", "", "", "", "", 42.59, 1.6718971*^7, 90.672, 25.6, 4.412, 2.385, 
  3645.07, "", 270.892, 4., 2., 33.7, 66.229, 0.8, 69.82, 0.594}, 
 {"KHM", "Asia", "Cambodia", "2020-11-20", 305., 1., 0.429, "", "", 0., 
  18.243, 0.06, 0.026, "", "", 0., 0.88, "", "", "", "", "", "", "", "", "", 
  "", "", "", "", "", "", "", "", "", "", "", "", "", "", "", "", "", 42.59, 
  1.6718971*^7, 90.672, 25.6, 4.412, 2.385, 3645.07, "", 270.892, 4., 2., 
  33.7, 66.229, 0.8, 69.82, 0.594}, {"KHM", "Asia", "Cambodia", "2020-11-21", 
  306., 1., 0.571, "", "", 0., 18.303, 0.06, 0.034, "", "", 0., 0.88, "", "", 
  "", "", "", "", "", "", "", "", "", "", "", "", "", "", "", "", "", "", "", 
  "", "", "", "", "", 42.59, 1.6718971*^7, 90.672, 25.6, 4.412, 2.385, 
  3645.07, "", 270.892, 4., 2., 33.7, 66.229, 0.8, 69.82, 0.594}, 
 {"KHM", "Asia", "Cambodia", "2020-11-22", 306., 0., 0.571, "", "", 0., 
  18.303, 0., 0.034, "", "", 0., 0.88, "", "", "", "", "", "", "", "", "", 
  "", "", "", "", "", "", "", "", "", "", "", "", "", "", "", "", "", 42.59, 
  1.6718971*^7, 90.672, 25.6, 4.412, 2.385, 3645.07, "", 270.892, 4., 2., 
  33.7, 66.229, 0.8, 69.82, 0.594}, {"KHM", "Asia", "Cambodia", "2020-11-23", 
  306., 0., 0.429, "", "", 0., 18.303, 0., 0.026, "", "", 0., 0.88, "", "", 
  "", "", "", "", "", "", "", "", "", "", "", "", "", "", "", "", "", "", "", 
  "", "", "", "", "", 42.59, 1.6718971*^7, 90.672, 25.6, 4.412, 2.385, 
  3645.07, "", 270.892, 4., 2., 33.7, 66.229, 0.8, 69.82, 0.594}, 
 {"KHM", "Asia", "Cambodia", "2020-11-24", 307., 1., 0.429, "", "", 0., 
  18.362, 0.06, 0.026, "", "", 0., 0.88, "", "", "", "", "", "", "", "", "", 
  "", "", "", "", "", "", "", "", "", "", "", "", "", "", "", "", "", 42.59, 
  1.6718971*^7, 90.672, 25.6, 4.412, 2.385, 3645.07, "", 270.892, 4., 2., 
  33.7, 66.229, 0.8, 69.82, 0.594}, {"KHM", "Asia", "Cambodia", "2020-11-25", 
  307., 0., 0.429, "", "", 0., 18.362, 0., 0.026, "", "", 0., 0.88, "", "", 
  "", "", "", "", "", "", "", "", "", "", "", "", "", "", "", "", "", "", "", 
  "", "", "", "", "", 42.59, 1.6718971*^7, 90.672, 25.6, 4.412, 2.385, 
  3645.07, "", 270.892, 4., 2., 33.7, 66.229, 0.8, 69.82, 0.594}, 
 {"KHM", "Asia", "Cambodia", "2020-11-26", 307., 0., 0.429, "", "", 0., 
  18.362, 0., 0.026, "", "", 0., 0.88, "", "", "", "", "", "", "", "", "", 
  "", "", "", "", "", "", "", "", "", "", "", "", "", "", "", "", "", 42.59, 
  1.6718971*^7, 90.672, 25.6, 4.412, 2.385, 3645.07, "", 270.892, 4., 2., 
  33.7, 66.229, 0.8, 69.82, 0.594}, {"KHM", "Asia", "Cambodia", "2020-11-27", 
  308., 1., 0.429, "", "", 0., 18.422, 0.06, 0.026, "", "", 0., 0.89, "", "", 
  "", "", "", "", "", "", "", "", "", "", "", "", "", "", "", "", "", "", "", 
  "", "", "", "", "", 42.59, 1.6718971*^7, 90.672, 25.6, 4.412, 2.385, 
  3645.07, "", 270.892, 4., 2., 33.7, 66.229, 0.8, 69.82, 0.594}, 
 {"KHM", "Asia", "Cambodia", "2020-11-28", 315., 7., 1.286, "", "", 0., 
  18.841, 0.419, 0.077, "", "", 0., 0.89, "", "", "", "", "", "", "", "", "", 
  "", "", "", "", "", "", "", "", "", "", "", "", "", "", "", "", "", 42.59, 
  1.6718971*^7, 90.672, 25.6, 4.412, 2.385, 3645.07, "", 270.892, 4., 2., 
  33.7, 66.229, 0.8, 69.82, 0.594}, {"KHM", "Asia", "Cambodia", "2020-11-29", 
  323., 8., 2.429, "", "", 0., 19.319, 0.478, 0.145, "", "", 0., 0.89, "", 
  "", "", "", "", "", "", "", "", "", "", "", "", "", "", "", "", "", "", "", 
  "", "", "", "", "", "", 42.59, 1.6718971*^7, 90.672, 25.6, 4.412, 2.385, 
  3645.07, "", 270.892, 4., 2., 33.7, 66.229, 0.8, 69.82, 0.594}, 
 {"KHM", "Asia", "Cambodia", "2020-11-30", 326., 3., 2.857, "", "", 0., 
  19.499, 0.179, 0.171, "", "", 0., 0.89, "", "", "", "", "", "", "", "", "", 
  "", "", "", "", "", "", "", "", "", "", "", "", "", "", "", "", "", 58.33, 
  1.6718971*^7, 90.672, 25.6, 4.412, 2.385, 3645.07, "", 270.892, 4., 2., 
  33.7, 66.229, 0.8, 69.82, 0.594}, {"KHM", "Asia", "Cambodia", "2020-12-01", 
  329., 3., 3.143, "", "", 0., 19.678, 0.179, 0.188, "", "", 0., 0.89, "", 
  "", "", "", "", "", "", "", "", "", "", "", "", "", "", "", "", "", "", "", 
  "", "", "", "", "", "", 58.33, 1.6718971*^7, 90.672, 25.6, 4.412, 2.385, 
  3645.07, "", 270.892, 4., 2., 33.7, 66.229, 0.8, 69.82, 0.594}, 
 {"KHM", "Asia", "Cambodia", "2020-12-02", 331., 2., 3.429, "", "", 0., 
  19.798, 0.12, 0.205, "", "", 0., 0.89, "", "", "", "", "", "", "", "", "", 
  "", "", "", "", "", "", "", "", "", "", "", "", "", "", "", "", "", 58.33, 
  1.6718971*^7, 90.672, 25.6, 4.412, 2.385, 3645.07, "", 270.892, 4., 2., 
  33.7, 66.229, 0.8, 69.82, 0.594}, {"KHM", "Asia", "Cambodia", "2020-12-03", 
  335., 4., 4., "", "", 0., 20.037, 0.239, 0.239, "", "", 0., 0.88, "", "", 
  "", "", "", "", "", "", "", "", "", "", "", "", "", "", "", "", "", "", "", 
  "", "", "", "", "", 58.33, 1.6718971*^7, 90.672, 25.6, 4.412, 2.385, 
  3645.07, "", 270.892, 4., 2., 33.7, 66.229, 0.8, 69.82, 0.594}, 
 {"KHM", "Asia", "Cambodia", "2020-12-04", 345., 10., 5.286, "", "", 0., 
  20.635, 0.598, 0.316, "", "", 0., 0.87, "", "", "", "", "", "", "", "", "", 
  "", "", "", "", "", "", "", "", "", "", "", "", "", "", "", "", "", 58.33, 
  1.6718971*^7, 90.672, 25.6, 4.412, 2.385, 3645.07, "", 270.892, 4., 2., 
  33.7, 66.229, 0.8, 69.82, 0.594}, {"KHM", "Asia", "Cambodia", "2020-12-05", 
  346., 1., 4.429, "", "", 0., 20.695, 0.06, 0.265, "", "", 0., 0.85, "", "", 
  "", "", "", "", "", "", "", "", "", "", "", "", "", "", "", "", "", "", "", 
  "", "", "", "", "", 58.33, 1.6718971*^7, 90.672, 25.6, 4.412, 2.385, 
  3645.07, "", 270.892, 4., 2., 33.7, 66.229, 0.8, 69.82, 0.594}, 
 {"KHM", "Asia", "Cambodia", "2020-12-06", 348., 2., 3.571, "", "", 0., 
  20.815, 0.12, 0.214, "", "", 0., 0.82, "", "", "", "", "", "", "", "", "", 
  "", "", "", "", "", "", "", "", "", "", "", "", "", "", "", "", "", 58.33, 
  1.6718971*^7, 90.672, 25.6, 4.412, 2.385, 3645.07, "", 270.892, 4., 2., 
  33.7, 66.229, 0.8, 69.82, 0.594}, {"KHM", "Asia", "Cambodia", "2020-12-07", 
  350., 2., 3.429, "", "", 0., 20.934, 0.12, 0.205, "", "", 0., 0.8, "", "", 
  "", "", "", "", "", "", "", "", "", "", "", "", "", "", "", "", "", "", "", 
  "", "", "", "", "", 58.33, 1.6718971*^7, 90.672, 25.6, 4.412, 2.385, 
  3645.07, "", 270.892, 4., 2., 33.7, 66.229, 0.8, 69.82, 0.594}, 
 {"KHM", "Asia", "Cambodia", "2020-12-08", 354., 4., 3.571, "", "", 0., 
  21.174, 0.239, 0.214, "", "", 0., 0.78, "", "", "", "", "", "", "", "", "", 
  "", "", "", "", "", "", "", "", "", "", "", "", "", "", "", "", "", 58.33, 
  1.6718971*^7, 90.672, 25.6, 4.412, 2.385, 3645.07, "", 270.892, 4., 2., 
  33.7, 66.229, 0.8, 69.82, 0.594}, {"KHM", "Asia", "Cambodia", "2020-12-09", 
  356., 2., 3.571, "", "", 0., 21.293, 0.12, 0.214, "", "", 0., 0.75, "", "", 
  "", "", "", "", "", "", "", "", "", "", "", "", "", "", "", "", "", "", "", 
  "", "", "", "", "", 58.33, 1.6718971*^7, 90.672, 25.6, 4.412, 2.385, 
  3645.07, "", 270.892, 4., 2., 33.7, 66.229, 0.8, 69.82, 0.594}, 
 {"KHM", "Asia", "Cambodia", "2020-12-10", 357., 1., 3.143, "", "", 0., 
  21.353, 0.06, 0.188, "", "", 0., 0.73, "", "", "", "", "", "", "", "", "", 
  "", "", "", "", "", "", "", "", "", "", "", "", "", "", "", "", "", 58.33, 
  1.6718971*^7, 90.672, 25.6, 4.412, 2.385, 3645.07, "", 270.892, 4., 2., 
  33.7, 66.229, 0.8, 69.82, 0.594}, {"KHM", "Asia", "Cambodia", "2020-12-11", 
  357., 0., 1.714, "", "", 0., 21.353, 0., 0.103, "", "", 0., 0.7, "", "", 
  "", "", "", "", "", "", "", "", "", "", "", "", "", "", "", "", "", "", "", 
  "", "", "", "", "", 58.33, 1.6718971*^7, 90.672, 25.6, 4.412, 2.385, 
  3645.07, "", 270.892, 4., 2., 33.7, 66.229, 0.8, 69.82, 0.594}, 
 {"KHM", "Asia", "Cambodia", "2020-12-12", 359., 2., 1.857, "", "", 0., 
  21.473, 0.12, 0.111, "", "", 0., 0.69, "", "", "", "", "", "", "", "", "", 
  "", "", "", "", "", "", "", "", "", "", "", "", "", "", "", "", "", 58.33, 
  1.6718971*^7, 90.672, 25.6, 4.412, 2.385, 3645.07, "", 270.892, 4., 2., 
  33.7, 66.229, 0.8, 69.82, 0.594}, {"KHM", "Asia", "Cambodia", "2020-12-13", 
  359., 0., 1.571, "", "", 0., 21.473, 0., 0.094, "", "", 0., 0.67, "", "", 
  "", "", "", "", "", "", "", "", "", "", "", "", "", "", "", "", "", "", "", 
  "", "", "", "", "", 58.33, 1.6718971*^7, 90.672, 25.6, 4.412, 2.385, 
  3645.07, "", 270.892, 4., 2., 33.7, 66.229, 0.8, 69.82, 0.594}, 
 {"KHM", "Asia", "Cambodia", "2020-12-14", 362., 3., 1.714, "", "", 0., 
  21.652, 0.179, 0.103, "", "", 0., 0.65, "", "", "", "", "", "", "", "", "", 
  "", "", "", "", "", "", "", "", "", "", "", "", "", "", "", "", "", 58.33, 
  1.6718971*^7, 90.672, 25.6, 4.412, 2.385, 3645.07, "", 270.892, 4., 2., 
  33.7, 66.229, 0.8, 69.82, 0.594}, {"KHM", "Asia", "Cambodia", "2020-12-15", 
  362., 0., 1.143, "", "", 0., 21.652, 0., 0.068, "", "", 0., 0.63, "", "", 
  "", "", "", "", "", "", "", "", "", "", "", "", "", "", "", "", "", "", "", 
  "", "", "", "", "", 58.33, 1.6718971*^7, 90.672, 25.6, 4.412, 2.385, 
  3645.07, "", 270.892, 4., 2., 33.7, 66.229, 0.8, 69.82, 0.594}, 
 {"KHM", "Asia", "Cambodia", "2020-12-16", 362., 0., 0.857, "", "", 0., 
  21.652, 0., 0.051, "", "", 0., 0.62, "", "", "", "", "", "", "", "", "", 
  "", "", "", "", "", "", "", "", "", "", "", "", "", "", "", "", "", 58.33, 
  1.6718971*^7, 90.672, 25.6, 4.412, 2.385, 3645.07, "", 270.892, 4., 2., 
  33.7, 66.229, 0.8, 69.82, 0.594}, {"KHM", "Asia", "Cambodia", "2020-12-17", 
  362., 0., 0.714, "", "", 0., 21.652, 0., 0.043, "", "", 0., 0.6, "", "", 
  "", "", "", "", "", "", "", "", "", "", "", "", "", "", "", "", "", "", "", 
  "", "", "", "", "", 58.33, 1.6718971*^7, 90.672, 25.6, 4.412, 2.385, 
  3645.07, "", 270.892, 4., 2., 33.7, 66.229, 0.8, 69.82, 0.594}, 
 {"KHM", "Asia", "Cambodia", "2020-12-18", 362., 0., 0.714, "", "", 0., 
  21.652, 0., 0.043, "", "", 0., 0.6, "", "", "", "", "", "", "", "", "", "", 
  "", "", "", "", "", "", "", "", "", "", "", "", "", "", "", "", 58.33, 
  1.6718971*^7, 90.672, 25.6, 4.412, 2.385, 3645.07, "", 270.892, 4., 2., 
  33.7, 66.229, 0.8, 69.82, 0.594}, {"KHM", "Asia", "Cambodia", "2020-12-19", 
  362., 0., 0.429, "", "", 0., 21.652, 0., 0.026, "", "", 0., 0.59, "", "", 
  "", "", "", "", "", "", "", "", "", "", "", "", "", "", "", "", "", "", "", 
  "", "", "", "", "", 58.33, 1.6718971*^7, 90.672, 25.6, 4.412, 2.385, 
  3645.07, "", 270.892, 4., 2., 33.7, 66.229, 0.8, 69.82, 0.594}, 
 {"KHM", "Asia", "Cambodia", "2020-12-20", 363., 1., 0.571, "", "", 0., 
  21.712, 0.06, 0.034, "", "", 0., 0.59, "", "", "", "", "", "", "", "", "", 
  "", "", "", "", "", "", "", "", "", "", "", "", "", "", "", "", "", 58.33, 
  1.6718971*^7, 90.672, 25.6, 4.412, 2.385, 3645.07, "", 270.892, 4., 2., 
  33.7, 66.229, 0.8, 69.82, 0.594}, {"KHM", "Asia", "Cambodia", "2020-12-21", 
  363., 0., 0.143, "", "", 0., 21.712, 0., 0.009, "", "", 0., 0.59, "", "", 
  "", "", "", "", "", "", "", "", "", "", "", "", "", "", "", "", "", "", "", 
  "", "", "", "", "", 54.63, 1.6718971*^7, 90.672, 25.6, 4.412, 2.385, 
  3645.07, "", 270.892, 4., 2., 33.7, 66.229, 0.8, 69.82, 0.594}, 
 {"KHM", "Asia", "Cambodia", "2020-12-22", 363., 0., 0.143, "", "", 0., 
  21.712, 0., 0.009, "", "", 0., 0.59, "", "", "", "", "", "", "", "", "", 
  "", "", "", "", "", "", "", "", "", "", "", "", "", "", "", "", "", 54.63, 
  1.6718971*^7, 90.672, 25.6, 4.412, 2.385, 3645.07, "", 270.892, 4., 2., 
  33.7, 66.229, 0.8, 69.82, 0.594}, {"KHM", "Asia", "Cambodia", "2020-12-23", 
  363., 0., 0.143, "", "", 0., 21.712, 0., 0.009, "", "", 0., 0.59, "", "", 
  "", "", "", "", "", "", "", "", "", "", "", "", "", "", "", "", "", "", "", 
  "", "", "", "", "", 54.63, 1.6718971*^7, 90.672, 25.6, 4.412, 2.385, 
  3645.07, "", 270.892, 4., 2., 33.7, 66.229, 0.8, 69.82, 0.594}, 
 {"KHM", "Asia", "Cambodia", "2020-12-24", 363., 0., 0.143, "", "", 0., 
  21.712, 0., 0.009, "", "", 0., 0.6, "", "", "", "", "", "", "", "", "", "", 
  "", "", "", "", "", "", "", "", "", "", "", "", "", "", "", "", 54.63, 
  1.6718971*^7, 90.672, 25.6, 4.412, 2.385, 3645.07, "", 270.892, 4., 2., 
  33.7, 66.229, 0.8, 69.82, 0.594}, {"KHM", "Asia", "Cambodia", "2020-12-25", 
  363., 0., 0.143, "", "", 0., 21.712, 0., 0.009, "", "", 0., 0.61, "", "", 
  "", "", "", "", "", "", "", "", "", "", "", "", "", "", "", "", "", "", "", 
  "", "", "", "", "", 54.63, 1.6718971*^7, 90.672, 25.6, 4.412, 2.385, 
  3645.07, "", 270.892, 4., 2., 33.7, 66.229, 0.8, 69.82, 0.594}, 
 {"KHM", "Asia", "Cambodia", "2020-12-26", 364., 1., 0.286, "", "", 0., 
  21.772, 0.06, 0.017, "", "", 0., 0.63, "", "", "", "", "", "", "", "", "", 
  "", "", "", "", "", "", "", "", "", "", "", "", "", "", "", "", "", 54.63, 
  1.6718971*^7, 90.672, 25.6, 4.412, 2.385, 3645.07, "", 270.892, 4., 2., 
  33.7, 66.229, 0.8, 69.82, 0.594}, {"KHM", "Asia", "Cambodia", "2020-12-27", 
  364., 0., 0.143, "", "", 0., 21.772, 0., 0.009, "", "", 0., 0.64, "", "", 
  "", "", "", "", "", "", "", "", "", "", "", "", "", "", "", "", "", "", "", 
  "", "", "", "", "", 54.63, 1.6718971*^7, 90.672, 25.6, 4.412, 2.385, 
  3645.07, "", 270.892, 4., 2., 33.7, 66.229, 0.8, 69.82, 0.594}, 
 {"KHM", "Asia", "Cambodia", "2020-12-28", 364., 0., 0.143, "", "", 0., 
  21.772, 0., 0.009, "", "", 0., 0.65, "", "", "", "", "", "", "", "", "", 
  "", "", "", "", "", "", "", "", "", "", "", "", "", "", "", "", "", 54.63, 
  1.6718971*^7, 90.672, 25.6, 4.412, 2.385, 3645.07, "", 270.892, 4., 2., 
  33.7, 66.229, 0.8, 69.82, 0.594}, {"KHM", "Asia", "Cambodia", "2020-12-29", 
  364., 0., 0.143, "", "", 0., 21.772, 0., 0.009, "", "", 0., 0.66, "", "", 
  "", "", "", "", "", "", "", "", "", "", "", "", "", "", "", "", "", "", "", 
  "", "", "", "", "", 54.63, 1.6718971*^7, 90.672, 25.6, 4.412, 2.385, 
  3645.07, "", 270.892, 4., 2., 33.7, 66.229, 0.8, 69.82, 0.594}, 
 {"KHM", "Asia", "Cambodia", "2020-12-30", 366., 2., 0.429, "", "", 0., 
  21.891, 0.12, 0.026, "", "", 0., 0.68, "", "", "", "", "", "", "", "", "", 
  "", "", "", "", "", "", "", "", "", "", "", "", "", "", "", "", "", 54.63, 
  1.6718971*^7, 90.672, 25.6, 4.412, 2.385, 3645.07, "", 270.892, 4., 2., 
  33.7, 66.229, 0.8, 69.82, 0.594}, {"KHM", "Asia", "Cambodia", "2020-12-31", 
  378., 12., 2.143, "", "", 0., 22.609, 0.718, 0.128, "", "", 0., 0.7, "", 
  "", "", "", "", "", "", "", "", "", "", "", "", "", "", "", "", "", "", "", 
  "", "", "", "", "", "", 54.63, 1.6718971*^7, 90.672, 25.6, 4.412, 2.385, 
  3645.07, "", 270.892, 4., 2., 33.7, 66.229, 0.8, 69.82, 0.594}, 
 {"KHM", "Asia", "Cambodia", "2021-01-01", 379., 1., 2.286, "", "", 0., 
  22.669, 0.06, 0.137, "", "", 0., 0.72, "", "", "", "", "", "", "", "", "", 
  "", "", "", "", "", "", "", "", "", "", "", "", "", "", "", "", "", 54.63, 
  1.6718971*^7, 90.672, 25.6, 4.412, 2.385, 3645.07, "", 270.892, 4., 2., 
  33.7, 66.229, 0.8, 69.82, 0.594}, {"KHM", "Asia", "Cambodia", "2021-01-02", 
  381., 2., 2.429, "", "", 0., 22.788, 0.12, 0.145, "", "", 0., 0.74, "", "", 
  "", "", "", "", "", "", "", "", "", "", "", "", "", "", "", "", "", "", "", 
  "", "", "", "", "", 54.63, 1.6718971*^7, 90.672, 25.6, 4.412, 2.385, 
  3645.07, "", 270.892, 4., 2., 33.7, 66.229, 0.8, 69.82, 0.594}, 
 {"KHM", "Asia", "Cambodia", "2021-01-03", 382., 1., 2.571, "", "", 0., 
  22.848, 0.06, 0.154, "", "", 0., 0.76, "", "", "", "", "", "", "", "", "", 
  "", "", "", "", "", "", "", "", "", "", "", "", "", "", "", "", "", 54.63, 
  1.6718971*^7, 90.672, 25.6, 4.412, 2.385, 3645.07, "", 270.892, 4., 2., 
  33.7, 66.229, 0.8, 69.82, 0.594}, {"KHM", "Asia", "Cambodia", "2021-01-04", 
  382., 0., 2.571, "", "", 0., 22.848, 0., 0.154, "", "", 0., 0.78, "", "", 
  "", "", "", "", "", "", "", "", "", "", "", "", "", "", "", "", "", "", "", 
  "", "", "", "", "", 54.63, 1.6718971*^7, 90.672, 25.6, 4.412, 2.385, 
  3645.07, "", 270.892, 4., 2., 33.7, 66.229, 0.8, 69.82, 0.594}, 
 {"KHM", "Asia", "Cambodia", "2021-01-05", 383., 1., 2.714, "", "", 0., 
  22.908, 0.06, 0.162, "", "", 0., 0.8, "", "", "", "", "", "", "", "", "", 
  "", "", "", "", "", "", "", "", "", "", "", "", "", "", "", "", "", 54.63, 
  1.6718971*^7, 90.672, 25.6, 4.412, 2.385, 3645.07, "", 270.892, 4., 2., 
  33.7, 66.229, 0.8, 69.82, 0.594}, {"KHM", "Asia", "Cambodia", "2021-01-06", 
  385., 2., 2.714, "", "", 0., 23.028, 0.12, 0.162, "", "", 0., 0.83, "", "", 
  "", "", "", "", "", "", "", "", "", "", "", "", "", "", "", "", "", "", "", 
  "", "", "", "", "", 54.63, 1.6718971*^7, 90.672, 25.6, 4.412, 2.385, 
  3645.07, "", 270.892, 4., 2., 33.7, 66.229, 0.8, 69.82, 0.594}, 
 {"KHM", "Asia", "Cambodia", "2021-01-07", 386., 1., 1.143, "", "", 0., 
  23.088, 0.06, 0.068, "", "", 0., 0.85, "", "", "", "", "", "", "", "", "", 
  "", "", "", "", "", "", "", "", "", "", "", "", "", "", "", "", "", 54.63, 
  1.6718971*^7, 90.672, 25.6, 4.412, 2.385, 3645.07, "", 270.892, 4., 2., 
  33.7, 66.229, 0.8, 69.82, 0.594}, {"KHM", "Asia", "Cambodia", "2021-01-08", 
  387., 1., 1.143, "", "", 0., 23.147, 0.06, 0.068, "", "", 0., 0.88, "", "", 
  "", "", "", "", "", "", "", "", "", "", "", "", "", "", "", "", "", "", "", 
  "", "", "", "", "", 54.63, 1.6718971*^7, 90.672, 25.6, 4.412, 2.385, 
  3645.07, "", 270.892, 4., 2., 33.7, 66.229, 0.8, 69.82, 0.594}, 
 {"KHM", "Asia", "Cambodia", "2021-01-09", 391., 4., 1.429, "", "", 0., 
  23.387, 0.239, 0.085, "", "", 0., 0.91, "", "", "", "", "", "", "", "", "", 
  "", "", "", "", "", "", "", "", "", "", "", "", "", "", "", "", "", 54.63, 
  1.6718971*^7, 90.672, 25.6, 4.412, 2.385, 3645.07, "", 270.892, 4., 2., 
  33.7, 66.229, 0.8, 69.82, 0.594}, {"KHM", "Asia", "Cambodia", "2021-01-10", 
  391., 0., 1.286, "", "", 0., 23.387, 0., 0.077, "", "", 0., 0.93, "", "", 
  "", "", "", "", "", "", "", "", "", "", "", "", "", "", "", "", "", "", "", 
  "", "", "", "", "", 54.63, 1.6718971*^7, 90.672, 25.6, 4.412, 2.385, 
  3645.07, "", 270.892, 4., 2., 33.7, 66.229, 0.8, 69.82, 0.594}, 
 {"KHM", "Asia", "Cambodia", "2021-01-11", 392., 1., 1.429, "", "", 0., 
  23.446, 0.06, 0.085, "", "", 0., 0.95, "", "", "", "", "", "", "", "", "", 
  "", "", "", "", "", "", "", "", "", "", "", "", "", "", "", "", "", 50.93, 
  1.6718971*^7, 90.672, 25.6, 4.412, 2.385, 3645.07, "", 270.892, 4., 2., 
  33.7, 66.229, 0.8, 69.82, 0.594}, {"KHM", "Asia", "Cambodia", "2021-01-12", 
  398., 6., 2.143, "", "", 0., 23.805, 0.359, 0.128, "", "", 0., 0.97, "", 
  "", "", "", "", "", "", "", "", "", "", "", "", "", "", "", "", "", "", "", 
  "", "", "", "", "", "", 50.93, 1.6718971*^7, 90.672, 25.6, 4.412, 2.385, 
  3645.07, "", 270.892, 4., 2., 33.7, 66.229, 0.8, 69.82, 0.594}, 
 {"KHM", "Asia", "Cambodia", "2021-01-13", 411., 13., 3.714, "", "", 0., 
  24.583, 0.778, 0.222, "", "", 0., 0.97, "", "", "", "", "", "", "", "", "", 
  "", "", "", "", "", "", "", "", "", "", "", "", "", "", "", "", "", 50.93, 
  1.6718971*^7, 90.672, 25.6, 4.412, 2.385, 3645.07, "", 270.892, 4., 2., 
  33.7, 66.229, 0.8, 69.82, 0.594}, {"KHM", "Asia", "Cambodia", "2021-01-14", 
  426., 15., 5.714, "", "", 0., 25.48, 0.897, 0.342, "", "", 0., 0.97, "", 
  "", "", "", "", "", "", "", "", "", "", "", "", "", "", "", "", "", "", "", 
  "", "", "", "", "", "", 50.93, 1.6718971*^7, 90.672, 25.6, 4.412, 2.385, 
  3645.07, "", 270.892, 4., 2., 33.7, 66.229, 0.8, 69.82, 0.594}, 
 {"KHM", "Asia", "Cambodia", "2021-01-15", 436., 10., 7., "", "", 0., 26.078, 
  0.598, 0.419, "", "", 0., 0.95, "", "", "", "", "", "", "", "", "", "", "", 
  "", "", "", "", "", "", "", "", "", "", "", "", "", "", "", 50.93, 
  1.6718971*^7, 90.672, 25.6, 4.412, 2.385, 3645.07, "", 270.892, 4., 2., 
  33.7, 66.229, 0.8, 69.82, 0.594}, {"KHM", "Asia", "Cambodia", "2021-01-16", 
  439., 3., 6.857, "", "", 0., 26.258, 0.179, 0.41, "", "", 0., 0.92, "", "", 
  "", "", "", "", "", "", "", "", "", "", "", "", "", "", "", "", "", "", "", 
  "", "", "", "", "", 50.93, 1.6718971*^7, 90.672, 25.6, 4.412, 2.385, 
  3645.07, "", 270.892, 4., 2., 33.7, 66.229, 0.8, 69.82, 0.594}, 
 {"KHM", "Asia", "Cambodia", "2021-01-17", 439., 0., 6.857, "", "", 0., 
  26.258, 0., 0.41, "", "", 0., 0.9, "", "", "", "", "", "", "", "", "", "", 
  "", "", "", "", "", "", "", "", "", "", "", "", "", "", "", "", 50.93, 
  1.6718971*^7, 90.672, 25.6, 4.412, 2.385, 3645.07, "", 270.892, 4., 2., 
  33.7, 66.229, 0.8, 69.82, 0.594}, {"KHM", "Asia", "Cambodia", "2021-01-18", 
  441., 2., 7., "", "", 0., 26.377, 0.12, 0.419, "", "", 0., 0.89, "", "", 
  "", "", "", "", "", "", "", "", "", "", "", "", "", "", "", "", "", "", "", 
  "", "", "", "", "", 50.93, 1.6718971*^7, 90.672, 25.6, 4.412, 2.385, 
  3645.07, "", 270.892, 4., 2., 33.7, 66.229, 0.8, 69.82, 0.594}, 
 {"KHM", "Asia", "Cambodia", "2021-01-19", 448., 7., 7.143, "", "", 0., 
  26.796, 0.419, 0.427, "", "", 0., 0.87, "", "", "", "", "", "", "", "", "", 
  "", "", "", "", "", "", "", "", "", "", "", "", "", "", "", "", "", 50.93, 
  1.6718971*^7, 90.672, 25.6, 4.412, 2.385, 3645.07, "", 270.892, 4., 2., 
  33.7, 66.229, 0.8, 69.82, 0.594}, {"KHM", "Asia", "Cambodia", "2021-01-20", 
  453., 5., 6., "", "", 0., 27.095, 0.299, 0.359, "", "", 0., 0.85, "", "", 
  "", "", "", "", "", "", "", "", "", "", "", "", "", "", "", "", "", "", "", 
  "", "", "", "", "", 50.93, 1.6718971*^7, 90.672, 25.6, 4.412, 2.385, 
  3645.07, "", 270.892, 4., 2., 33.7, 66.229, 0.8, 69.82, 0.594}, 
 {"KHM", "Asia", "Cambodia", "2021-01-21", 456., 3., 4.286, "", "", 0., 
  27.274, 0.179, 0.256, "", "", 0., 0.83, "", "", "", "", "", "", "", "", "", 
  "", "", "", "", "", "", "", "", "", "", "", "", "", "", "", "", "", 50.93, 
  1.6718971*^7, 90.672, 25.6, 4.412, 2.385, 3645.07, "", 270.892, 4., 2., 
  33.7, 66.229, 0.8, 69.82, 0.594}, {"KHM", "Asia", "Cambodia", "2021-01-22", 
  456., 0., 2.857, "", "", 0., 27.274, 0., 0.171, "", "", 0., 0.82, "", "", 
  "", "", "", "", "", "", "", "", "", "", "", "", "", "", "", "", "", "", "", 
  "", "", "", "", "", 50.93, 1.6718971*^7, 90.672, 25.6, 4.412, 2.385, 
  3645.07, "", 270.892, 4., 2., 33.7, 66.229, 0.8, 69.82, 0.594}, 
 {"KHM", "Asia", "Cambodia", "2021-01-23", 458., 2., 2.714, "", "", 0., 
  27.394, 0.12, 0.162, "", "", 0., 0.8, "", "", "", "", "", "", "", "", "", 
  "", "", "", "", "", "", "", "", "", "", "", "", "", "", "", "", "", 50.93, 
  1.6718971*^7, 90.672, 25.6, 4.412, 2.385, 3645.07, "", 270.892, 4., 2., 
  33.7, 66.229, 0.8, 69.82, 0.594}, {"KHM", "Asia", "Cambodia", "2021-01-24", 
  458., 0., 2.714, "", "", 0., 27.394, 0., 0.162, "", "", 0., 0.79, "", "", 
  "", "", "", "", "", "", "", "", "", "", "", "", "", "", "", "", "", "", "", 
  "", "", "", "", "", 50.93, 1.6718971*^7, 90.672, 25.6, 4.412, 2.385, 
  3645.07, "", 270.892, 4., 2., 33.7, 66.229, 0.8, 69.82, 0.594}, 
 {"KHM", "Asia", "Cambodia", "2021-01-25", 460., 2., 2.714, "", "", 0., 
  27.514, 0.12, 0.162, "", "", 0., 0.79, "", "", "", "", "", "", "", "", "", 
  "", "", "", "", "", "", "", "", "", "", "", "", "", "", "", "", "", 50.93, 
  1.6718971*^7, 90.672, 25.6, 4.412, 2.385, 3645.07, "", 270.892, 4., 2., 
  33.7, 66.229, 0.8, 69.82, 0.594}, {"KHM", "Asia", "Cambodia", "2021-01-26", 
  460., 0., 1.714, "", "", 0., 27.514, 0., 0.103, "", "", 0., 0.78, "", "", 
  "", "", "", "", "", "", "", "", "", "", "", "", "", "", "", "", "", "", "", 
  "", "", "", "", "", 50.93, 1.6718971*^7, 90.672, 25.6, 4.412, 2.385, 
  3645.07, "", 270.892, 4., 2., 33.7, 66.229, 0.8, 69.82, 0.594}, 
 {"KHM", "Asia", "Cambodia", "2021-01-27", 460., 0., 1., "", "", 0., 27.514, 
  0., 0.06, "", "", 0., 0.78, "", "", "", "", "", "", "", "", "", "", "", "", 
  "", "", "", "", "", "", "", "", "", "", "", "", "", "", 50.93, 
  1.6718971*^7, 90.672, 25.6, 4.412, 2.385, 3645.07, "", 270.892, 4., 2., 
  33.7, 66.229, 0.8, 69.82, 0.594}, {"KHM", "Asia", "Cambodia", "2021-01-28", 
  463., 3., 1., "", "", 0., 27.693, 0.179, 0.06, "", "", 0., 0.79, "", "", 
  "", "", "", "", "", "", "", "", "", "", "", "", "", "", "", "", "", "", "", 
  "", "", "", "", "", 50.93, 1.6718971*^7, 90.672, 25.6, 4.412, 2.385, 
  3645.07, "", 270.892, 4., 2., 33.7, 66.229, 0.8, 69.82, 0.594}, 
 {"KHM", "Asia", "Cambodia", "2021-01-29", 463., 0., 1., "", "", 0., 27.693, 
  0., 0.06, "", "", 0., 0.79, "", "", "", "", "", "", "", "", "", "", "", "", 
  "", "", "", "", "", "", "", "", "", "", "", "", "", "", 50.93, 
  1.6718971*^7, 90.672, 25.6, 4.412, 2.385, 3645.07, "", 270.892, 4., 2., 
  33.7, 66.229, 0.8, 69.82, 0.594}, {"KHM", "Asia", "Cambodia", "2021-01-30", 
  465., 2., 1., "", "", 0., 27.813, 0.12, 0.06, "", "", 0., 0.8, "", "", "", 
  "", "", "", "", "", "", "", "", "", "", "", "", "", "", "", "", "", "", "", 
  "", "", "", "", 50.93, 1.6718971*^7, 90.672, 25.6, 4.412, 2.385, 3645.07, 
  "", 270.892, 4., 2., 33.7, 66.229, 0.8, 69.82, 0.594}, 
 {"KHM", "Asia", "Cambodia", "2021-01-31", 466., 1., 1.143, "", "", 0., 
  27.873, 0.06, 0.068, "", "", 0., 0.81, "", "", "", "", "", "", "", "", "", 
  "", "", "", "", "", "", "", "", "", "", "", "", "", "", "", "", "", 50.93, 
  1.6718971*^7, 90.672, 25.6, 4.412, 2.385, 3645.07, "", 270.892, 4., 2., 
  33.7, 66.229, 0.8, 69.82, 0.594}, {"KHM", "Asia", "Cambodia", "2021-02-01", 
  466., 0., 0.857, "", "", 0., 27.873, 0., 0.051, "", "", 0., 0.82, "", "", 
  "", "", "", "", "", "", "", "", "", "", "", "", "", "", "", "", "", "", "", 
  "", "", "", "", "", 50.93, 1.6718971*^7, 90.672, 25.6, 4.412, 2.385, 
  3645.07, "", 270.892, 4., 2., 33.7, 66.229, 0.8, 69.82, 0.594}, 
 {"KHM", "Asia", "Cambodia", "2021-02-02", 466., 0., 0.857, "", "", 0., 
  27.873, 0., 0.051, "", "", 0., 0.83, "", "", "", "", "", "", "", "", "", 
  "", "", "", "", "", "", "", "", "", "", "", "", "", "", "", "", "", 50.93, 
  1.6718971*^7, 90.672, 25.6, 4.412, 2.385, 3645.07, "", 270.892, 4., 2., 
  33.7, 66.229, 0.8, 69.82, 0.594}, {"KHM", "Asia", "Cambodia", "2021-02-03", 
  467., 1., 1., "", "", 0., 27.932, 0.06, 0.06, "", "", 0., 0.85, "", "", "", 
  "", "", "", "", "", "", "", "", "", "", "", "", "", "", "", "", "", "", "", 
  "", "", "", "", 50.93, 1.6718971*^7, 90.672, 25.6, 4.412, 2.385, 3645.07, 
  "", 270.892, 4., 2., 33.7, 66.229, 0.8, 69.82, 0.594}, 
 {"KHM", "Asia", "Cambodia", "2021-02-04", 470., 3., 1., "", "", 0., 28.112, 
  0.179, 0.06, "", "", 0., 0.87, "", "", "", "", "", "", "", "", "", "", "", 
  "", "", "", "", "", "", "", "", "", "", "", "", "", "", "", 50.93, 
  1.6718971*^7, 90.672, 25.6, 4.412, 2.385, 3645.07, "", 270.892, 4., 2., 
  33.7, 66.229, 0.8, 69.82, 0.594}, {"KHM", "Asia", "Cambodia", "2021-02-05", 
  472., 2., 1.286, "", "", 0., 28.231, 0.12, 0.077, "", "", 0., 0.88, "", "", 
  "", "", "", "", "", "", "", "", "", "", "", "", "", "", "", "", "", "", "", 
  "", "", "", "", "", 50.93, 1.6718971*^7, 90.672, 25.6, 4.412, 2.385, 
  3645.07, "", 270.892, 4., 2., 33.7, 66.229, 0.8, 69.82, 0.594}, 
 {"KHM", "Asia", "Cambodia", "2021-02-06", 474., 2., 1.286, "", "", 0., 
  28.351, 0.12, 0.077, "", "", 0., 0.88, "", "", "", "", "", "", "", "", "", 
  "", "", "", "", "", "", "", "", "", "", "", "", "", "", "", "", "", 50.93, 
  1.6718971*^7, 90.672, 25.6, 4.412, 2.385, 3645.07, "", 270.892, 4., 2., 
  33.7, 66.229, 0.8, 69.82, 0.594}, {"KHM", "Asia", "Cambodia", "2021-02-07", 
  474., 0., 1.143, "", "", 0., 28.351, 0., 0.068, "", "", 0., 0.89, "", "", 
  "", "", "", "", "", "", "", "", "", "", "", "", "", "", "", "", "", "", "", 
  "", "", "", "", "", 50.93, 1.6718971*^7, 90.672, 25.6, 4.412, 2.385, 
  3645.07, "", 270.892, 4., 2., 33.7, 66.229, 0.8, 69.82, 0.594}, 
 {"KHM", "Asia", "Cambodia", "2021-02-08", 476., 2., 1.429, "", "", 0., 
  28.471, 0.12, 0.085, "", "", 0., 0.9, "", "", "", "", "", "", "", "", "", 
  "", "", "", "", "", "", "", "", "", "", "", "", "", "", "", "", "", 50.93, 
  1.6718971*^7, 90.672, 25.6, 4.412, 2.385, 3645.07, "", 270.892, 4., 2., 
  33.7, 66.229, 0.8, 69.82, 0.594}, {"KHM", "Asia", "Cambodia", "2021-02-09", 
  476., 0., 1.429, "", "", 0., 28.471, 0., 0.085, "", "", 0., 0.9, "", "", 
  "", "", "", "", "", "", "", "", "", "", "", "", "", "", "", 0., 0., "", "", 
  "", 0., 0., "", "", 49.07, 1.6718971*^7, 90.672, 25.6, 4.412, 2.385, 
  3645.07, "", 270.892, 4., 2., 33.7, 66.229, 0.8, 69.82, 0.594}, 
 {"KHM", "Asia", "Cambodia", "2021-02-10", 478., 2., 1.571, "", "", 0., 
  28.59, 0.12, 0.094, "", "", 0., 0.91, "", "", "", "", "", "", "", "", "", 
  "", "", "", "", "", "", "", "", 339., 339., "", 339., 339., 0., 0., "", 
  20., 49.07, 1.6718971*^7, 90.672, 25.6, 4.412, 2.385, 3645.07, "", 270.892, 
  4., 2., 33.7, 66.229, 0.8, 69.82, 0.594}, {"KHM", "Asia", "Cambodia", 
  "2021-02-11", 479., 1., 1.286, "", "", 0., 28.65, 0.06, 0.077, "", "", 0., 
  0.92, "", "", "", "", "", "", "", "", "", "", "", "", "", "", "", "", "", 
  "", "", "", "", 458., "", "", "", 27., 49.07, 1.6718971*^7, 90.672, 25.6, 
  4.412, 2.385, 3645.07, "", 270.892, 4., 2., 33.7, 66.229, 0.8, 69.82, 
  0.594}, {"KHM", "Asia", "Cambodia", "2021-02-12", 479., 0., 1., "", "", 0., 
  28.65, 0., 0.06, "", "", 0., 0.93, "", "", "", "", "", "", "", "", "", "", 
  "", "", "", "", "", "", "", 1492., 1492., "", "", 497., 0.01, 0.01, "", 
  30., 49.07, 1.6718971*^7, 90.672, 25.6, 4.412, 2.385, 3645.07, "", 270.892, 
  4., 2., 33.7, 66.229, 0.8, 69.82, 0.594}, {"KHM", "Asia", "Cambodia", 
  "2021-02-13", 479., 0., 0.714, "", "", 0., 28.65, 0., 0.043, "", "", 0., 
  0.94, "", "", "", "", "", "", "", "", "", "", "", "", "", "", "", "", "", 
  "", "", "", "", 840., "", "", "", 50., 49.07, 1.6718971*^7, 90.672, 25.6, 
  4.412, 2.385, 3645.07, "", 270.892, 4., 2., 33.7, 66.229, 0.8, 69.82, 
  0.594}, {"KHM", "Asia", "Cambodia", "2021-02-14", 479., 0., 0.714, "", "", 
  0., 28.65, 0., 0.043, "", "", 0., 0.96, "", "", "", "", "", "", "", "", "", 
  "", "", "", "", "", "", "", "", "", "", "", "", 1045., "", "", "", 63., 
  49.07, 1.6718971*^7, 90.672, 25.6, 4.412, 2.385, 3645.07, "", 270.892, 4., 
  2., 33.7, 66.229, 0.8, 69.82, 0.594}, {"KHM", "Asia", "Cambodia", 
  "2021-02-15", 479., 0., 0.429, "", "", 0., 28.65, 0., 0.026, "", "", 0., 
  0.99, "", "", "", "", "", "", "", "", "", "", "", "", "", "", "", "", "", 
  7091., 7091., "", "", 1182., 0.04, 0.04, "", 71., 49.07, 1.6718971*^7, 
  90.672, 25.6, 4.412, 2.385, 3645.07, "", 270.892, 4., 2., 33.7, 66.229, 
  0.8, 69.82, 0.594}, {"KHM", "Asia", "Cambodia", "2021-02-16", 479., 0., 
  0.429, "", "", 0., 28.65, 0., 0.026, "", "", 0., 1.03, "", "", "", "", "", 
  "", "", "", "", "", "", "", "", "", "", "", "", 11016., 11016., "", 3925., 
  1574., 0.07, 0.07, "", 94., 49.07, 1.6718971*^7, 90.672, 25.6, 4.412, 
  2.385, 3645.07, "", 270.892, 4., 2., 33.7, 66.229, 0.8, 69.82, 0.594}, 
 {"KHM", "Asia", "Cambodia", "2021-02-17", 483., 4., 0.714, "", "", 0., 
  28.889, 0.239, 0.043, "", "", 0., 1.07, "", "", "", "", "", "", "", "", "", 
  "", "", "", "", "", "", "", "", 12167., 12167., "", 1151., 1690., 0.07, 
  0.07, "", 101., 49.07, 1.6718971*^7, 90.672, 25.6, 4.412, 2.385, 3645.07, 
  "", 270.892, 4., 2., 33.7, 66.229, 0.8, 69.82, 0.594}, 
 {"KHM", "Asia", "Cambodia", "2021-02-18", 484., 1., 0.714, "", "", 0., 
  28.949, 0.06, 0.043, "", "", 0., 1.11, "", "", "", "", "", "", "", "", "", 
  "", "", "", "", "", "", "", "", 16612., 16612., "", 4445., 2242., 0.1, 0.1, 
  "", 134., 49.07, 1.6718971*^7, 90.672, 25.6, 4.412, 2.385, 3645.07, "", 
  270.892, 4., 2., 33.7, 66.229, 0.8, 69.82, 0.594}, 
 {"KHM", "Asia", "Cambodia", "2021-02-19", 484., 0., 0.714, "", "", 0., 
  28.949, 0., 0.043, "", "", 0., 1.16, "", "", "", "", "", "", "", "", "", 
  "", "", "", "", "", "", "", "", 21660., 21660., "", 5048., 2881., 0.13, 
  0.13, "", 172., 49.07, 1.6718971*^7, 90.672, 25.6, 4.412, 2.385, 3645.07, 
  "", 270.892, 4., 2., 33.7, 66.229, 0.8, 69.82, 0.594}, 
 {"KHM", "Asia", "Cambodia", "2021-02-20", 533., 49., 7.714, "", "", 0., 
  31.88, 2.931, 0.461, "", "", 0., 1.21, "", "", "", "", "", "", "", "", "", 
  "", "", "", "", "", "", "", "", "", "", "", "", 3077., "", "", "", 184., 
  49.07, 1.6718971*^7, 90.672, 25.6, 4.412, 2.385, 3645.07, "", 270.892, 4., 
  2., 33.7, 66.229, 0.8, 69.82, 0.594}, {"KHM", "Asia", "Cambodia", 
  "2021-02-21", 568., 35., 12.714, "", "", 0., 33.973, 2.093, 0.76, "", "", 
  0., 1.27, "", "", "", "", "", "", "", "", "", "", "", "", "", "", "", "", 
  "", 28134., 28134., "", "", 3273., 0.17, 0.17, "", 196., 49.07, 
  1.6718971*^7, 90.672, 25.6, 4.412, 2.385, 3645.07, "", 270.892, 4., 2., 
  33.7, 66.229, 0.8, 69.82, 0.594}, {"KHM", "Asia", "Cambodia", "2021-02-22", 
  593., 25., 16.286, "", "", 0., 35.469, 1.495, 0.974, "", "", 0., 1.3, "", 
  "", "", "", "", "", "", "", "", "", "", "", "", "", "", "", "", 37379., 
  37379., "", 9245., 4327., 0.22, 0.22, "", 259., 56.48, 1.6718971*^7, 
  90.672, 25.6, 4.412, 2.385, 3645.07, "", 270.892, 4., 2., 33.7, 66.229, 
  0.8, 69.82, 0.594}, {"KHM", "Asia", "Cambodia", "2021-02-23", 633., 40., 
  22., "", "", 0., 37.861, 2.392, 1.316, "", "", 0., 1.32, "", "", "", "", 
  "", "", "", "", "", "", "", "", "", "", "", "", "", 44505., 44505., "", 
  7126., 4784., 0.27, 0.27, "", 286., 56.48, 1.6718971*^7, 90.672, 25.6, 
  4.412, 2.385, 3645.07, "", 270.892, 4., 2., 33.7, 66.229, 0.8, 69.82, 
  0.594}, {"KHM", "Asia", "Cambodia", "2021-02-24", 697., 64., 30.571, "", 
  "", 0., 41.689, 3.828, 1.829, "", "", 0., 1.33, "", "", "", "", "", "", "", 
  "", "", "", "", "", "", "", "", "", "", 54350., 54286., 64., 9845., 6026., 
  0.33, 0.32, 0., 360., 56.48, 1.6718971*^7, 90.672, 25.6, 4.412, 2.385, 
  3645.07, "", 270.892, 4., 2., 33.7, 66.229, 0.8, 69.82, 0.594}, 
 {"KHM", "Asia", "Cambodia", "2021-02-25", 741., 44., 36.714, "", "", 0., 
  44.321, 2.632, 2.196, "", "", 0., 1.32, "", "", "", "", "", "", "", "", "", 
  "", "", "", "", "", "", "", "", 60270., 59928., 342., 5920., 6237., 0.36, 
  0.36, 0., 373., 56.48, 1.6718971*^7, 90.672, 25.6, 4.412, 2.385, 3645.07, 
  "", 270.892, 4., 2., 33.7, 66.229, 0.8, 69.82, 0.594}, 
 {"KHM", "Asia", "Cambodia", "2021-02-26", 767., 26., 40.429, "", "", 0., 
  45.876, 1.555, 2.418, "", "", 0., 1.31, "", "", "", "", "", "", "", "", "", 
  "", "", "", "", "", "", "", "", 63825., 63217., 608., 3555., 6024., 0.38, 
  0.38, 0., 360., 56.48, 1.6718971*^7, 90.672, 25.6, 4.412, 2.385, 3645.07, 
  "", 270.892, 4., 2., 33.7, 66.229, 0.8, 69.82, 0.594}, 
 {"KHM", "Asia", "Cambodia", "2021-02-27", 805., 38., 38.857, "", "", 0., 
  48.149, 2.273, 2.324, "", "", 0., 1.3, "", "", "", "", "", "", "", "", "", 
  "", "", "", "", "", "", "", "", "", "", "", "", 5986., "", "", "", 358., 
  56.48, 1.6718971*^7, 90.672, 25.6, 4.412, 2.385, 3645.07, "", 270.892, 4., 
  2., 33.7, 66.229, 0.8, 69.82, 0.594}, {"KHM", "Asia", "Cambodia", 
  "2021-02-28", 820., 15., 36., "", "", 0., 49.046, 0.897, 2.153, "", "", 0., 
  1.3, "", "", "", "", "", "", "", "", "", "", "", "", "", "", "", "", "", 
  69777., 68299., 1478., "", 5949., 0.42, 0.41, 0.01, 356., 56.48, 
  1.6718971*^7, 90.672, 25.6, 4.412, 2.385, 3645.07, "", 270.892, 4., 2., 
  33.7, 66.229, 0.8, 69.82, 0.594}, {"KHM", "Asia", "Cambodia", "2021-03-01", 
  844., 24., 35.857, "", "", 0., 50.482, 1.435, 2.145, "", "", 0., 1.29, "", 
  "", "", "", "", "", "", "", "", "", "", "", "", "", "", "", "", 87069., 
  84736., 2333., 17292., 7099., 0.52, 0.51, 0.01, 425., 56.48, 1.6718971*^7, 
  90.672, 25.6, 4.412, 2.385, 3645.07, "", 270.892, 4., 2., 33.7, 66.229, 
  0.8, 69.82, 0.594}, {"KHM", "Asia", "Cambodia", "2021-03-02", 878., 34., 
  35., "", "", 0., 52.515, 2.034, 2.093, "", "", 0., 1.29, "", "", "", "", 
  "", "", "", "", "", "", "", "", "", "", "", "", "", 114283., 108409., 
  5874., 27214., 9968., 0.68, 0.65, 0.04, 596., 56.48, 1.6718971*^7, 90.672, 
  25.6, 4.412, 2.385, 3645.07, "", 270.892, 4., 2., 33.7, 66.229, 0.8, 69.82, 
  0.594}, {"KHM", "Asia", "Cambodia", "2021-03-03", 909., 31., 30.286, "", 
  "", 0., 54.369, 1.854, 1.811, "", "", 0., 1.3, "", "", "", "", "", "", "", 
  "", "", "", "", "", "", "", "", "", "", 135543., 125668., 9875., 21260., 
  11599., 0.81, 0.75, 0.06, 694., 56.48, 1.6718971*^7, 90.672, 25.6, 4.412, 
  2.385, 3645.07, "", 270.892, 4., 2., 33.7, 66.229, 0.8, 69.82, 0.594}, 
 {"KHM", "Asia", "Cambodia", "2021-03-04", 932., 23., 27.286, "", "", 0., 
  55.745, 1.376, 1.632, "", "", 0., 1.3, "", "", "", "", "", "", "", "", "", 
  "", "", "", "", "", "", "", "", 151231., 140096., 11135., 15688., 12994., 
  0.9, 0.84, 0.07, 777., 59.26, 1.6718971*^7, 90.672, 25.6, 4.412, 2.385, 
  3645.07, "", 270.892, 4., 2., 33.7, 66.229, 0.8, 69.82, 0.594}, 
 {"KHM", "Asia", "Cambodia", "2021-03-05", 953., 21., 26.571, "", "", 0., 
  57.001, 1.256, 1.589, "", "", 0., 1.31, "", "", "", "", "", "", "", "", "", 
  "", "", "", "", "", "", "", "", 167773., 153718., 14055., 16542., 14850., 
  1., 0.92, 0.08, 888., 59.26, 1.6718971*^7, 90.672, 25.6, 4.412, 2.385, 
  3645.07, "", 270.892, 4., 2., 33.7, 66.229, 0.8, 69.82, 0.594}, 
 {"KHM", "Asia", "Cambodia", "2021-03-06", 987., 34., 26., "", "", 0., 
  59.035, 2.034, 1.555, "", "", 0., 1.32, "", "", "", "", "", "", "", "", "", 
  "", "", "", "", "", "", "", "", 178910., 162927., 15983., 11137., 16016., 
  1.07, 0.97, 0.1, 958., 59.26, 1.6718971*^7, 90.672, 25.6, 4.412, 2.385, 
  3645.07, "", 270.892, 4., 2., 33.7, 66.229, 0.8, 69.82, 0.594}, 
 {"KHM", "Asia", "Cambodia", "2021-03-07", 1011., 24., 27.286, "", "", 0., 
  60.47, 1.435, 1.632, "", "", 0., 1.33, "", "", "", "", "", "", "", "", "", 
  "", "", "", "", "", "", "", "", 185052., 167487., 17565., 6142., 16468., 
  1.11, 1., 0.11, 985., 59.26, 1.6718971*^7, 90.672, 25.6, 4.412, 2.385, 
  3645.07, "", 270.892, 4., 2., 33.7, 66.229, 0.8, 69.82, 0.594}, 
 {"KHM", "Asia", "Cambodia", "2021-03-08", 1011., 0., 23.857, "", "", 0., 
  60.47, 0., 1.427, "", "", 0., 1.34, "", "", "", "", "", "", "", "", "", "", 
  "", "", "", "", "", "", "", 198636., 175675., 22961., 13584., 15938., 1.19, 
  1.05, 0.14, 953., 59.26, 1.6718971*^7, 90.672, 25.6, 4.412, 2.385, 3645.07, 
  "", 270.892, 4., 2., 33.7, 66.229, 0.8, 69.82, 0.594}, 
 {"KHM", "Asia", "Cambodia", "2021-03-09", 1124., 113., 35.143, "", "", 0., 
  67.229, 6.759, 2.102, "", "", 0., 1.36, "", "", "", "", "", "", "", "", "", 
  "", "", "", "", "", "", "", "", 221672., 188026., 33646., 23036., 15341., 
  1.33, 1.12, 0.2, 918., 49.07, 1.6718971*^7, 90.672, 25.6, 4.412, 2.385, 
  3645.07, "", 270.892, 4., 2., 33.7, 66.229, 0.8, 69.82, 0.594}, 
 {"KHM", "Asia", "Cambodia", "2021-03-10", 1163., 39., 36.286, "", "", 0., 
  69.562, 2.333, 2.17, "", "", 0., 1.36, "", "", "", "", "", "", "", "", "", 
  "", "", "", "", "", "", "", "", 254090., 214209., 39881., 32418., 16935., 
  1.52, 1.28, 0.24, 1013., 49.07, 1.6718971*^7, 90.672, 25.6, 4.412, 2.385, 
  3645.07, "", 270.892, 4., 2., 33.7, 66.229, 0.8, 69.82, 0.594}, 
 {"KHM", "Asia", "Cambodia", "2021-03-11", 1225., 62., 41.857, 1., 1., 0.143, 
  73.27, 3.708, 2.504, 0.06, 0.06, 0.009, 1.36, "", "", "", "", "", "", "", 
  "", "", "", "", "", "", "", "", "", "", 284894., 237379., 47515., 30804., 
  19095., 1.7, 1.42, 0.28, 1142., 49.07, 1.6718971*^7, 90.672, 25.6, 4.412, 
  2.385, 3645.07, "", 270.892, 4., 2., 33.7, 66.229, 0.8, 69.82, 0.594}, 
 {"KHM", "Asia", "Cambodia", "2021-03-12", 1264., 39., 44.429, 1., 0., 0.143, 
  75.603, 2.333, 2.657, 0.06, 0., 0.009, 1.36, "", "", "", "", "", "", "", 
  "", "", "", "", "", "", "", "", "", "", 308173., 255641., 52532., 23279., 
  20057., 1.84, 1.53, 0.31, 1200., 49.07, 1.6718971*^7, 90.672, 25.6, 4.412, 
  2.385, 3645.07, "", 270.892, 4., 2., 33.7, 66.229, 0.8, 69.82, 0.594}, 
 {"KHM", "Asia", "Cambodia", "2021-03-13", 1305., 41., 45.429, 1., 0., 0.143, 
  78.055, 2.452, 2.717, 0.06, 0., 0.009, 1.36, "", "", "", "", "", "", "", 
  "", "", "", "", "", "", "", "", "", "", 327250., 270466., 56784., 19077., 
  21191., 1.96, 1.62, 0.34, 1267., 49.07, 1.6718971*^7, 90.672, 25.6, 4.412, 
  2.385, 3645.07, "", 270.892, 4., 2., 33.7, 66.229, 0.8, 69.82, 0.594}, 
 {"KHM", "Asia", "Cambodia", "2021-03-14", 1325., 20., 44.857, 1., 0., 0.143, 
  79.251, 1.196, 2.683, 0.06, 0., 0.009, 1.37, "", "", "", "", "", "", "", 
  "", "", "", "", "", "", "", "", "", "", 336900., 279307., 57593., 9650., 
  21693., 2.02, 1.67, 0.34, 1298., 49.07, 1.6718971*^7, 90.672, 25.6, 4.412, 
  2.385, 3645.07, "", 270.892, 4., 2., 33.7, 66.229, 0.8, 69.82, 0.594}, 
 {"KHM", "Asia", "Cambodia", "2021-03-15", 1325., 0., 44.857, 1., 0., 0.143, 
  79.251, 0., 2.683, 0.06, 0., 0.009, 1.38, "", "", "", "", "", "", "", "", 
  "", "", "", "", "", "", "", "", "", 346135., 286020., 60115., 9235., 
  21071., 2.07, 1.71, 0.36, 1260., 49.07, 1.6718971*^7, 90.672, 25.6, 4.412, 
  2.385, 3645.07, "", 270.892, 4., 2., 33.7, 66.229, 0.8, 69.82, 0.594}, 
 {"KHM", "Asia", "Cambodia", "2021-03-16", 1505., 180., 54.429, 1., 0., 
  0.143, 90.018, 10.766, 3.255, 0.06, 0., 0.009, 1.39, "", "", "", "", "", 
  "", "", "", "", "", "", "", "", "", "", "", "", 372685., 297585., 75100., 
  26550., 21573., 2.23, 1.78, 0.45, 1290., 49.07, 1.6718971*^7, 90.672, 25.6, 
  4.412, 2.385, 3645.07, "", 270.892, 4., 2., 33.7, 66.229, 0.8, 69.82, 
  0.594}, {"KHM", "Asia", "Cambodia", "2021-03-17", 1541., 36., 54., 1., 0., 
  0.143, 92.171, 2.153, 3.23, 0.06, 0., 0.009, 1.38, "", "", "", "", "", "", 
  "", "", "", "", "", "", "", "", "", "", "", 402917., 308459., 94458., 
  30232., 21261., 2.41, 1.84, 0.56, 1272., 63.89, 1.6718971*^7, 90.672, 25.6, 
  4.412, 2.385, 3645.07, "", 270.892, 4., 2., 33.7, 66.229, 0.8, 69.82, 
  0.594}, {"KHM", "Asia", "Cambodia", "2021-03-18", 1578., 37., 50.429, 1., 
  0., 0., 94.384, 2.213, 3.016, 0.06, 0., 0., 1.38, "", "", "", "", "", "", 
  "", "", "", "", "", "", "", "", "", "", "", "", "", "", "", 19626., "", "", 
  "", 1174., 63.89, 1.6718971*^7, 90.672, 25.6, 4.412, 2.385, 3645.07, "", 
  270.892, 4., 2., 33.7, 66.229, 0.8, 69.82, 0.594}, 
 {"KHM", "Asia", "Cambodia", "2021-03-19", 1578., 0., 44.857, 2., 1., 0.143, 
  94.384, 0., 2.683, 0.12, 0.06, 0.009, 1.37, "", "", "", "", "", "", "", "", 
  "", "", "", "", "", "", "", "", "", 441640., 317247., 124393., "", 19067., 
  2.64, 1.9, 0.74, 1140., 63.89, 1.6718971*^7, 90.672, 25.6, 4.412, 2.385, 
  3645.07, "", 270.892, 4., 2., 33.7, 66.229, 0.8, 69.82, 0.594}, 
 {"KHM", "Asia", "Cambodia", "2021-03-20", 1578., 0., 39., 2., 0., 0.143, 
  94.384, 0., 2.333, 0.12, 0., 0.009, 1.38, "", "", "", "", "", "", "", "", 
  "", "", "", "", "", "", "", "", "", 456503., 322021., 134482., 14863., 
  18465., 2.73, 1.93, 0.8, 1104., 63.89, 1.6718971*^7, 90.672, 25.6, 4.412, 
  2.385, 3645.07, "", 270.892, 4., 2., 33.7, 66.229, 0.8, 69.82, 0.594}, 
 {"KHM", "Asia", "Cambodia", "2021-03-21", 1753., 175., 61.143, 3., 1., 
  0.286, 104.851, 10.467, 3.657, 0.179, 0.06, 0.017, 1.4, "", "", "", "", "", 
  "", "", "", "", "", "", "", "", "", "", "", "", 463872., 323689., 140183., 
  7369., 18139., 2.77, 1.94, 0.84, 1085., 63.89, 1.6718971*^7, 90.672, 25.6, 
  4.412, 2.385, 3645.07, "", 270.892, 4., 2., 33.7, 66.229, 0.8, 69.82, 
  0.594}, {"KHM", "Asia", "Cambodia", "2021-03-22", 1788., 35., 66.143, 4., 
  1., 0.429, 106.944, 2.093, 3.956, 0.239, 0.06, 0.026, 1.4, "", "", "", "", 
  "", "", "", "", "", "", "", "", "", "", "", "", "", 475703., 328401., 
  147302., 11831., 18510., 2.85, 1.96, 0.88, 1107., 63.89, 1.6718971*^7, 
  90.672, 25.6, 4.412, 2.385, 3645.07, "", 270.892, 4., 2., 33.7, 66.229, 
  0.8, 69.82, 0.594}, {"KHM", "Asia", "Cambodia", "2021-03-23", 1817., 29., 
  44.571, 5., 1., 0.571, 108.679, 1.735, 2.666, 0.299, 0.06, 0.034, 1.39, "", 
  "", "", "", "", "", "", "", "", "", "", "", "", "", "", "", "", 488990., 
  334311., 154679., 13287., 16615., 2.92, 2., 0.93, 994., 63.89, 
  1.6718971*^7, 90.672, 25.6, 4.412, 2.385, 3645.07, "", 270.892, 4., 2., 
  33.7, 66.229, 0.8, 69.82, 0.594}, {"KHM", "Asia", "Cambodia", "2021-03-24", 
  1872., 55., 47.286, 5., 0., 0.571, 111.969, 3.29, 2.828, 0.299, 0., 0.034, 
  1.4, "", "", "", "", "", "", "", "", "", "", "", "", "", "", "", "", "", 
  505830., 341912., 163918., 16840., 14702., 3.03, 2.05, 0.98, 879., 63.89, 
  1.6718971*^7, 90.672, 25.6, 4.412, 2.385, 3645.07, "", 270.892, 4., 2., 
  33.7, 66.229, 0.8, 69.82, 0.594}, {"KHM", "Asia", "Cambodia", "2021-03-25", 
  1872., 0., 42., 5., 0., 0.571, 111.969, 0., 2.512, 0.299, 0., 0.034, 1.41, 
  "", "", "", "", "", "", "", "", "", "", "", "", "", "", "", "", "", 
  531619., 354087., 177532., 25789., 15620., 3.18, 2.12, 1.06, 934., 63.89, 
  1.6718971*^7, 90.672, 25.6, 4.412, 2.385, 3645.07, "", 270.892, 4., 2., 
  33.7, 66.229, 0.8, 69.82, 0.594}, {"KHM", "Asia", "Cambodia", "2021-03-26", 
  1968., 96., 55.714, 8., 3., 0.857, 117.711, 5.742, 3.332, 0.478, 0.179, 
  0.051, 1.42, "", "", "", "", "", "", "", "", "", "", "", "", "", "", "", 
  "", "", 557113., 366169., 190944., 25494., 16496., 3.33, 2.19, 1.14, 987., 
  63.89, 1.6718971*^7, 90.672, 25.6, 4.412, 2.385, 3645.07, "", 270.892, 4., 
  2., 33.7, 66.229, 0.8, 69.82, 0.594}, {"KHM", "Asia", "Cambodia", 
  "2021-03-27", 2147., 179., 81.286, 8., 0., 0.857, 128.417, 10.706, 4.862, 
  0.478, 0., 0.051, 1.44, "", "", "", "", "", "", "", "", "", "", "", "", "", 
  "", "", "", "", 581186., 376147., 205039., 24073., 17812., 3.48, 2.25, 
  1.23, 1065., 63.89, 1.6718971*^7, 90.672, 25.6, 4.412, 2.385, 3645.07, "", 
  270.892, 4., 2., 33.7, 66.229, 0.8, 69.82, 0.594}, 
 {"KHM", "Asia", "Cambodia", "2021-03-28", 2233., 86., 68.571, 10., 2., 1., 
  133.561, 5.144, 4.101, 0.598, 0.12, 0.06, 1.43, "", "", "", "", "", "", "", 
  "", "", "", "", "", "", "", "", "", "", 595466., 383462., 212004., 14280., 
  18799., 3.56, 2.29, 1.27, 1124., 63.89, 1.6718971*^7, 90.672, 25.6, 4.412, 
  2.385, 3645.07, "", 270.892, 4., 2., 33.7, 66.229, 0.8, 69.82, 0.594}, 
 {"KHM", "Asia", "Cambodia", "2021-03-29", 2378., 145., 84.286, 11., 1., 1., 
  142.234, 8.673, 5.041, 0.658, 0.06, 0.06, 1.43, "", "", "", "", "", "", "", 
  "", "", "", "", "", "", "", "", "", "", 611651., 391456., 220195., 16185., 
  19421., 3.66, 2.34, 1.32, 1162., 63.89, 1.6718971*^7, 90.672, 25.6, 4.412, 
  2.385, 3645.07, "", 270.892, 4., 2., 33.7, 66.229, 0.8, 69.82, 0.594}, 
 {"KHM", "Asia", "Cambodia", "2021-03-30", 2440., 62., 89., 11., 0., 0.857, 
  145.942, 3.708, 5.323, 0.658, 0., 0.051, 1.42, "", "", "", "", "", "", "", 
  "", "", "", "", "", "", "", "", "", "", 627769., 400666., 227103., 16118., 
  19826., 3.75, 2.4, 1.36, 1186., 63.89, 1.6718971*^7, 90.672, 25.6, 4.412, 
  2.385, 3645.07, "", 270.892, 4., 2., 33.7, 66.229, 0.8, 69.82, 0.594}, 
 {"KHM", "Asia", "Cambodia", "2021-03-31", 2440., 0., 81.143, 11., 0., 0.857, 
  145.942, 0., 4.853, 0.658, 0., 0.051, 1.42, "", "", "", "", "", "", "", "", 
  "", "", "", "", "", "", "", "", "", 645765., 407249., 238516., 17996., 
  19991., 3.86, 2.44, 1.43, 1196., 63.89, 1.6718971*^7, 90.672, 25.6, 4.412, 
  2.385, 3645.07, "", 270.892, 4., 2., 33.7, 66.229, 0.8, 69.82, 0.594}, 
 {"KHM", "Asia", "Cambodia", "2021-04-01", 2477., 37., 86.429, 14., 3., 
  1.286, 148.155, 2.213, 5.169, 0.837, 0.179, 0.077, 1.43, "", "", "", "", 
  "", "", "", "", "", "", "", "", "", "", "", "", "", 671847., 430117., 
  241730., 26082., 20033., 4.02, 2.57, 1.45, 1198., 65.74, 1.6718971*^7, 
  90.672, 25.6, 4.412, 2.385, 3645.07, "", 270.892, 4., 2., 33.7, 66.229, 
  0.8, 69.82, 0.594}, {"KHM", "Asia", "Cambodia", "2021-04-02", 2546., 69., 
  82.571, 16., 2., 1.143, 152.282, 4.127, 4.939, 0.957, 0.12, 0.068, 1.45, 
  "", "", "", "", "", "", "", "", "", "", "", "", "", "", "", "", "", 
  721181., 475856., 245325., 49334., 23438., 4.31, 2.85, 1.47, 1402., 65.74, 
  1.6718971*^7, 90.672, 25.6, 4.412, 2.385, 3645.07, "", 270.892, 4., 2., 
  33.7, 66.229, 0.8, 69.82, 0.594}, {"KHM", "Asia", "Cambodia", "2021-04-03", 
  2689., 143., 77.429, 19., 3., 1.571, 160.835, 8.553, 4.631, 1.136, 0.179, 
  0.094, 1.46, "", "", "", "", "", "", "", "", "", "", "", "", "", "", "", 
  "", "", 777514., 529935., 247579., 56333., 28047., 4.65, 3.17, 1.48, 1678., 
  65.74, 1.6718971*^7, 90.672, 25.6, 4.412, 2.385, 3645.07, "", 270.892, 4., 
  2., 33.7, 66.229, 0.8, 69.82, 0.594}, {"KHM", "Asia", "Cambodia", 
  "2021-04-04", 2689., 0., 65.143, 19., 0., 1.286, 160.835, 0., 3.896, 1.136, 
  0., 0.077, 1.48, "", "", "", "", "", "", "", "", "", "", "", "", "", "", 
  "", "", "", 830031., 581591., 248440., 52517., 33509., 4.96, 3.48, 1.49, 
  2004., 65.74, 1.6718971*^7, 90.672, 25.6, 4.412, 2.385, 3645.07, "", 
  270.892, 4., 2., 33.7, 66.229, 0.8, 69.82, 0.594}, 
 {"KHM", "Asia", "Cambodia", "2021-04-05", 2752., 63., 53.429, 21., 2., 
  1.429, 164.603, 3.768, 3.196, 1.256, 0.12, 0.085, 1.5, "", "", "", "", "", 
  "", "", "", "", "", "", "", "", "", "", "", "", 886524., 635244., 251280., 
  56493., 39268., 5.3, 3.8, 1.5, 2349., 65.74, 1.6718971*^7, 90.672, 25.6, 
  4.412, 2.385, 3645.07, "", 270.892, 4., 2., 33.7, 66.229, 0.8, 69.82, 
  0.594}, {"KHM", "Asia", "Cambodia", "2021-04-06", 2915., 163., 67.857, 22., 
  1., 1.571, 174.353, 9.749, 4.059, 1.316, 0.06, 0.094, 1.53, "", "", "", "", 
  "", "", "", "", "", "", "", "", "", "", "", "", "", 945715., 692569., 
  253146., 59191., 45421., 5.66, 4.14, 1.51, 2717., 65.74, 1.6718971*^7, 
  90.672, 25.6, 4.412, 2.385, 3645.07, "", 270.892, 4., 2., 33.7, 66.229, 
  0.8, 69.82, 0.594}, {"KHM", "Asia", "Cambodia", "2021-04-07", 2915., 0., 
  67.857, 22., 0., 1.571, 174.353, 0., 4.059, 1.316, 0., 0.094, 1.55, "", "", 
  "", "", "", "", "", "", "", "", "", "", "", "", "", "", "", 1.011649*^6, 
  756526., 255123., 65934., 52269., 6.05, 4.52, 1.53, 3126., 68.52, 
  1.6718971*^7, 90.672, 25.6, 4.412, 2.385, 3645.07, "", 270.892, 4., 2., 
  33.7, 66.229, 0.8, 69.82, 0.594}, {"KHM", "Asia", "Cambodia", "2021-04-08", 
  3028., 113., 78.714, 24., 2., 1.429, 181.112, 6.759, 4.708, 1.435, 0.12, 
  0.085, 1.59, "", "", "", "", "", "", "", "", "", "", "", "", "", "", "", 
  "", "", 1.07126*^6, 813826., 257434., 59611., 57059., 6.41, 4.87, 1.54, 
  3413., 68.52, 1.6718971*^7, 90.672, 25.6, 4.412, 2.385, 3645.07, "", 
  270.892, 4., 2., 33.7, 66.229, 0.8, 69.82, 0.594}, 
 {"KHM", "Asia", "Cambodia", "2021-04-09", 3604., 576., 151.143, 24., 0., 
  1.143, 215.564, 34.452, 9.04, 1.435, 0., 0.068, 1.61, "", "", "", "", "", 
  "", "", "", "", "", "", "", "", "", "", "", "", 1.174035*^6, 913171., 
  260864., 102775., 64693., 7.02, 5.46, 1.56, 3869., 68.52, 1.6718971*^7, 
  90.672, 25.6, 4.412, 2.385, 3645.07, "", 270.892, 4., 2., 33.7, 66.229, 
  0.8, 69.82, 0.594}, {"KHM", "Asia", "Cambodia", "2021-04-10", 4081., 477., 
  198.857, 26., 2., 1., 244.094, 28.53, 11.894, 1.555, 0.12, 0.06, 1.6, "", 
  "", "", "", "", "", "", "", "", "", "", "", "", "", "", "", "", 
  1.237988*^6, 972028., 265960., 63953., 65782., 7.4, 5.81, 1.59, 3935., 
  68.52, 1.6718971*^7, 90.672, 25.6, 4.412, 2.385, 3645.07, "", 270.892, 4., 
  2., 33.7, 66.229, 0.8, 69.82, 0.594}, {"KHM", "Asia", "Cambodia", 
  "2021-04-11", 4515., 434., 260.857, 30., 4., 1.571, 270.053, 25.959, 
  15.602, 1.794, 0.239, 0.094, 1.58, "", "", "", "", "", "", "", "", "", "", 
  "", "", "", "", "", "", "", 1.286585*^6, 1.018605*^6, 267980., 48597., 
  65222., 7.7, 6.09, 1.6, 3901., 68.52, 1.6718971*^7, 90.672, 25.6, 4.412, 
  2.385, 3645.07, "", 270.892, 4., 2., 33.7, 66.229, 0.8, 69.82, 0.594}, 
 {"KHM", "Asia", "Cambodia", "2021-04-12", 4515., 0., 251.857, 30., 0., 
  1.286, 270.053, 0., 15.064, 1.794, 0., 0.077, 1.55, "", "", "", "", "", "", 
  "", "", "", "", "", "", "", "", "", "", "", 1.371536*^6, 1.099811*^6, 
  271725., 84951., 69287., 8.2, 6.58, 1.63, 4144., 68.52, 1.6718971*^7, 
  90.672, 25.6, 4.412, 2.385, 3645.07, "", 270.892, 4., 2., 33.7, 66.229, 
  0.8, 69.82, 0.594}, {"KHM", "Asia", "Cambodia", "2021-04-13", 4696., 181., 
  254.429, 33., 3., 1.571, 280.879, 10.826, 15.218, 1.974, 0.179, 0.094, 
  1.53, "", "", "", "", "", "", "", "", "", "", "", "", "", "", "", "", "", 
  1.446457*^6, 1.170029*^6, 276428., 74921., 71535., 8.65, 7., 1.65, 4279., 
  68.52, 1.6718971*^7, 90.672, 25.6, 4.412, 2.385, 3645.07, "", 270.892, 4., 
  2., 33.7, 66.229, 0.8, 69.82, 0.594}, {"KHM", "Asia", "Cambodia", 
  "2021-04-14", 4874., 178., 279.857, 35., 2., 1.857, 291.525, 10.647, 
  16.739, 2.093, 0.12, 0.111, 1.52, "", "", "", "", "", "", "", "", "", "", 
  "", "", "", "", "", "", "", 1.482123*^6, 1.203636*^6, 278487., 35666., 
  67211., 8.86, 7.2, 1.67, 4020., 68.52, 1.6718971*^7, 90.672, 25.6, 4.412, 
  2.385, 3645.07, "", 270.892, 4., 2., 33.7, 66.229, 0.8, 69.82, 0.594}, 
 {"KHM", "Asia", "Cambodia", "2021-04-15", 5218., 344., 312.857, 36., 1., 
  1.714, 312.101, 20.575, 18.713, 2.153, 0.06, 0.103, 1.51, "", "", "", "", 
  "", "", "", "", "", "", "", "", "", "", "", "", "", 1.508813*^6, 
  1.223322*^6, 285491., 26690., 62508., 9.02, 7.32, 1.71, 3739., 68.52, 
  1.6718971*^7, 90.672, 25.6, 4.412, 2.385, 3645.07, "", 270.892, 4., 2., 
  33.7, 66.229, 0.8, 69.82, 0.594}, {"KHM", "Asia", "Cambodia", "2021-04-16", 
  5480., 262., 268., 38., 2., 2., 327.771, 15.671, 16.03, 2.273, 0.12, 0.12, 
  1.49, "", "", "", "", "", "", "", "", "", "", "", "", "", "", "", "", "", 
  1.541896*^6, 1.241947*^6, 299949., 33083., 52552., 9.22, 7.43, 1.79, 3143., 
  72.22, 1.6718971*^7, 90.672, 25.6, 4.412, 2.385, 3645.07, "", 270.892, 4., 
  2., 33.7, 66.229, 0.8, 69.82, 0.594}, {"KHM", "Asia", "Cambodia", 
  "2021-04-17", 5771., 291., 241.429, 39., 1., 1.857, 345.177, 17.405, 14.44, 
  2.333, 0.06, 0.111, 1.49, "", "", "", "", "", "", "", "", "", "", "", "", 
  "", "", "", "", "", 1.555438*^6, 1.253531*^6, 301907., 13542., 45350., 9.3, 
  7.5, 1.81, 2712., 72.22, 1.6718971*^7, 90.672, 25.6, 4.412, 2.385, 3645.07, 
  "", 270.892, 4., 2., 33.7, 66.229, 0.8, 69.82, 0.594}, 
 {"KHM", "Asia", "Cambodia", "2021-04-18", 6389., 618., 267.714, 43., 4., 
  1.857, 382.141, 36.964, 16.013, 2.572, 0.239, 0.111, 1.48, "", "", "", "", 
  "", "", "", "", "", "", "", "", "", "", "", "", "", 1.559128*^6, 
  1.257214*^6, 301914., 3690., 38935., 9.33, 7.52, 1.81, 2329., 72.22, 
  1.6718971*^7, 90.672, 25.6, 4.412, 2.385, 3645.07, "", 270.892, 4., 2., 
  33.7, 66.229, 0.8, 69.82, 0.594}, {"KHM", "Asia", "Cambodia", "2021-04-19", 
  7013., 624., 356.857, 45., 2., 2.143, 419.464, 37.323, 21.344, 2.692, 0.12, 
  0.128, 1.47, "", "", "", "", "", "", "", "", "", "", "", "", "", "", "", 
  "", "", 1.656026*^6, 1.274846*^6, 381180., 96898., 40641., 9.91, 7.63, 
  2.28, 2431., 72.22, 1.6718971*^7, 90.672, 25.6, 4.412, 2.385, 3645.07, "", 
  270.892, 4., 2., 33.7, 66.229, 0.8, 69.82, 0.594}, 
 {"KHM", "Asia", "Cambodia", "2021-04-20", 7444., 431., 392.571, 49., 4., 
  2.286, 445.243, 25.779, 23.481, 2.931, 0.239, 0.137, 1.44, "", "", "", "", 
  "", "", "", "", "", "", "", "", "", "", "", "", "", 1.710932*^6, 
  1.277688*^6, 433244., 54906., 37782., 10.23, 7.64, 2.59, 2260., 72.22, 
  1.6718971*^7, 90.672, 25.6, 4.412, 2.385, 3645.07, "", 270.892, 4., 2., 
  33.7, 66.229, 0.8, 69.82, 0.594}, {"KHM", "Asia", "Cambodia", "2021-04-21", 
  7747., 303., 410.429, 54., 5., 2.714, 463.366, 18.123, 24.549, 3.23, 0.299, 
  0.162, 1.42, "", "", "", "", "", "", "", "", "", "", "", "", "", "", "", 
  "", "", 1.775364*^6, 1.280434*^6, 494930., 64432., 41892., 10.62, 7.66, 
  2.96, 2506., 72.22, 1.6718971*^7, 90.672, 25.6, 4.412, 2.385, 3645.07, "", 
  270.892, 4., 2., 33.7, 66.229, 0.8, 69.82, 0.594}, 
 {"KHM", "Asia", "Cambodia", "2021-04-22", 8193., 446., 425., 59., 5., 3.286, 
  490.042, 26.676, 25.42, 3.529, 0.299, 0.197, 1.41, "", "", "", "", "", "", 
  "", "", "", "", "", "", "", "", "", "", "", 1.845972*^6, 1.281406*^6, 
  564566., 70608., 48166., 11.04, 7.66, 3.38, 2881., 72.22, 1.6718971*^7, 
  90.672, 25.6, 4.412, 2.385, 3645.07, "", 270.892, 4., 2., 33.7, 66.229, 
  0.8, 69.82, 0.594}, {"KHM", "Asia", "Cambodia", "2021-04-23", 8848., 655., 
  481.143, 61., 2., 3.286, 529.219, 39.177, 28.778, 3.649, 0.12, 0.197, 1.39, 
  "", "", "", "", "", "", "", "", "", "", "", "", "", "", "", "", "", 
  1.915966*^6, 1.282196*^6, 633770., 69994., 53439., 11.46, 7.67, 3.79, 
  3196., 72.22, 1.6718971*^7, 90.672, 25.6, 4.412, 2.385, 3645.07, "", 
  270.892, 4., 2., 33.7, 66.229, 0.8, 69.82, 0.594}, 
 {"KHM", "Asia", "Cambodia", "2021-04-24", 9359., 511., 512.571, 71., 10., 
  4.571, 559.783, 30.564, 30.658, 4.247, 0.598, 0.273, 1.37, "", "", "", "", 
  "", "", "", "", "", "", "", "", "", "", "", "", "", 1.978548*^6, 
  1.293974*^6, 684574., 62582., 60444., 11.83, 7.74, 4.09, 3615., 72.22, 
  1.6718971*^7, 90.672, 25.6, 4.412, 2.385, 3645.07, "", 270.892, 4., 2., 
  33.7, 66.229, 0.8, 69.82, 0.594}, {"KHM", "Asia", "Cambodia", "2021-04-25", 
  9975., 616., 512.286, 74., 3., 4.429, 596.628, 36.844, 30.641, 4.426, 
  0.179, 0.265, 1.36, "", "", "", "", "", "", "", "", "", "", "", "", "", "", 
  "", "", "", 2.027968*^6, 1.29566*^6, 732308., 49420., 66977., 12.13, 7.75, 
  4.38, 4006., 72.22, 1.6718971*^7, 90.672, 25.6, 4.412, 2.385, 3645.07, "", 
  270.892, 4., 2., 33.7, 66.229, 0.8, 69.82, 0.594}, 
 {"KHM", "Asia", "Cambodia", "2021-04-26", 10555., 580., 506., 79., 5., 
  4.857, 631.319, 34.691, 30.265, 4.725, 0.299, 0.291, 1.34, "", "", "", "", 
  "", "", "", "", "", "", "", "", "", "", "", "", "", 2.073616*^6, 
  1.295973*^6, 777643., 45648., 59656., 12.4, 7.75, 4.65, 3568., 72.22, 
  1.6718971*^7, 90.672, 25.6, 4.412, 2.385, 3645.07, "", 270.892, 4., 2., 
  33.7, 66.229, 0.8, 69.82, 0.594}, {"KHM", "Asia", "Cambodia", "2021-04-27", 
  11063., 508., 517., 82., 3., 4.714, 661.703, 30.385, 30.923, 4.905, 0.179, 
  0.282, 1.32, "", "", "", "", "", "", "", "", "", "", "", "", "", "", "", 
  "", "", 2.117564*^6, 1.298851*^6, 818713., 43948., 58090., 12.67, 7.77, 
  4.9, 3474., 72.22, 1.6718971*^7, 90.672, 25.6, 4.412, 2.385, 3645.07, "", 
  270.892, 4., 2., 33.7, 66.229, 0.8, 69.82, 0.594}, 
 {"KHM", "Asia", "Cambodia", "2021-04-28", 11761., 698., 573.429, 88., 6., 
  4.857, 703.452, 41.749, 34.298, 5.263, 0.359, 0.291, 1.31, "", "", "", "", 
  "", "", "", "", "", "", "", "", "", "", "", "", "", "", "", "", "", 57710., 
  "", "", "", 3452., 72.22, 1.6718971*^7, 90.672, 25.6, 4.412, 2.385, 
  3645.07, "", 270.892, 4., 2., 33.7, 66.229, 0.8, 69.82, 0.594}, 
 {"KHM", "Asia", "Cambodia", "2021-04-29", 12641., 880., 635.429, 91., 3., 
  4.571, 756.087, 52.635, 38.006, 5.443, 0.179, 0.273, 1.29, "", "", "", "", 
  "", "", "", "", "", "", "", "", "", "", "", "", "", 2.241102*^6, 
  1.329433*^6, 911669., "", 56447., 13.4, 7.95, 5.45, 3376., 72.69, 
  1.6718971*^7, 90.672, 25.6, 4.412, 2.385, 3645.07, "", 270.892, 4., 2., 
  33.7, 66.229, 0.8, 69.82, 0.594}, {"KHM", "Asia", "Cambodia", "2021-04-30", 
  13402., 761., 650.571, 93., 2., 4.571, 801.604, 45.517, 38.912, 5.563, 
  0.12, 0.273, 1.27, "", "", "", "", "", "", "", "", "", "", "", "", "", "", 
  "", "", "", 2.284788*^6, 1.339566*^6, 945222., 43686., 52689., 13.67, 8.01, 
  5.65, 3151., 72.69, 1.6718971*^7, 90.672, 25.6, 4.412, 2.385, 3645.07, "", 
  270.892, 4., 2., 33.7, 66.229, 0.8, 69.82, 0.594}, 
 {"KHM", "Asia", "Cambodia", "2021-05-01", 13790., 388., 633., 96., 3., 
  3.571, 824.812, 23.207, 37.861, 5.742, 0.179, 0.214, 1.25, "", "", "", "", 
  "", "", "", "", "", "", "", "", "", "", "", "", "", 2.334709*^6, 
  1.36382*^6, 970889., 49921., 50880., 13.96, 8.16, 5.81, 3043., 72.69, 
  1.6718971*^7, 90.672, 25.6, 4.412, 2.385, 3645.07, "", 270.892, 4., 2., 
  33.7, 66.229, 0.8, 69.82, 0.594}, {"KHM", "Asia", "Cambodia", "2021-05-02", 
  14520., 730., 649.286, 103., 7., 4.143, 868.475, 43.663, 38.835, 6.161, 
  0.419, 0.248, 1.23, "", "", "", "", "", "", "", "", "", "", "", "", "", "", 
  "", "", "", 2.407503*^6, 1.422722*^6, 984781., 72794., 54219., 14.4, 8.51, 
  5.89, 3243., 72.69, 1.6718971*^7, 90.672, 25.6, 4.412, 2.385, 3645.07, "", 
  270.892, 4., 2., 33.7, 66.229, 0.8, 69.82, 0.594}, 
 {"KHM", "Asia", "Cambodia", "2021-05-03", 15361., 841., 686.571, 106., 3., 
  3.857, 918.777, 50.302, 41.065, 6.34, 0.179, 0.231, 1.22, "", "", "", "", 
  "", "", "", "", "", "", "", "", "", "", "", "", "", 2.469822*^6, 
  1.465985*^6, 1.003837*^6, 62319., 56601., 14.77, 8.77, 6., 3385., 72.69, 
  1.6718971*^7, 90.672, 25.6, 4.412, 2.385, 3645.07, "", 270.892, 4., 2., 
  33.7, 66.229, 0.8, 69.82, 0.594}, {"KHM", "Asia", "Cambodia", "2021-05-04", 
  16299., 938., 748., 107., 1., 3.571, 974.881, 56.104, 44.74, 6.4, 0.06, 
  0.214, 1.2, "", "", "", "", "", "", "", "", "", "", "", "", "", "", "", "", 
  "", 2.543234*^6, 1.515447*^6, 1.027787*^6, 73412., 60810., 15.21, 9.06, 
  6.15, 3637., 72.69, 1.6718971*^7, 90.672, 25.6, 4.412, 2.385, 3645.07, "", 
  270.892, 4., 2., 33.7, 66.229, 0.8, 69.82, 0.594}, 
 {"KHM", "Asia", "Cambodia", "2021-05-05", 16971., 672., 744.286, 110., 3., 
  3.143, 1015.074, 40.194, 44.517, 6.579, 0.179, 0.188, 1.18, "", "", "", "", 
  "", "", "", "", "", "", "", "", "", "", "", "", "", 2.608983*^6, 
  1.565292*^6, 1.043691*^6, 65749., 61379., 15.6, 9.36, 6.24, 3671., 72.69, 
  1.6718971*^7, 90.672, 25.6, 4.412, 2.385, 3645.07, "", 270.892, 4., 2., 
  33.7, 66.229, 0.8, 69.82, 0.594}, {"KHM", "Asia", "Cambodia", "2021-05-06", 
  17621., 650., 711.429, 114., 4., 3.286, 1053.952, 38.878, 42.552, 6.819, 
  0.239, 0.197, 1.16, "", "", "", "", "", "", "", "", "", "", "", "", "", "", 
  "", "", "", 2.686691*^6, 1.606007*^6, 1.080684*^6, 77708., 63656., 16.07, 
  9.61, 6.46, 3807., 72.69, 1.6718971*^7, 90.672, 25.6, 4.412, 2.385, 
  3645.07, "", 270.892, 4., 2., 33.7, 66.229, 0.8, 69.82, 0.594}, 
 {"KHM", "Asia", "Cambodia", "2021-05-07", 18179., 558., 682.429, 114., 0., 
  3., 1087.328, 33.375, 40.818, 6.819, 0., 0.179, 1.14, "", "", "", "", "", 
  "", "", "", "", "", "", "", "", "", "", "", "", 2.765622*^6, 1.663249*^6, 
  1.102373*^6, 78931., 68691., 16.54, 9.95, 6.59, 4109., 72.69, 1.6718971*^7, 
  90.672, 25.6, 4.412, 2.385, 3645.07, "", 270.892, 4., 2., 33.7, 66.229, 
  0.8, 69.82, 0.594}, {"KHM", "Asia", "Cambodia", "2021-05-08", 18717., 538., 
  703.857, 114., 0., 2.571, 1119.507, 32.179, 42.099, 6.819, 0., 0.154, 1.12, 
  "", "", "", "", "", "", "", "", "", "", "", "", "", "", "", "", "", 
  2.826589*^6, 1.718708*^6, 1.107881*^6, 60967., 70269., 16.91, 10.28, 6.63, 
  4203., 72.69, 1.6718971*^7, 90.672, 25.6, 4.412, 2.385, 3645.07, "", 
  270.892, 4., 2., 33.7, 66.229, 0.8, 69.82, 0.594}, 
 {"KHM", "Asia", "Cambodia", "2021-05-09", 19237., 520., 673.857, 120., 6., 
  2.429, 1150.609, 31.102, 40.305, 7.177, 0.359, 0.145, 1.11, "", "", "", "", 
  "", "", "", "", "", "", "", "", "", "", "", "", "", 2.884922*^6, 
  1.773994*^6, 1.110928*^6, 58333., 68203., 17.26, 10.61, 6.64, 4079., 72.69, 
  1.6718971*^7, 90.672, 25.6, 4.412, 2.385, 3645.07, "", 270.892, 4., 2., 
  33.7, 66.229, 0.8, 69.82, 0.594}, {"KHM", "Asia", "Cambodia", "2021-05-10", 
  19743., 506., 626., 126., 6., 2.857, 1180.874, 30.265, 37.442, 7.536, 
  0.359, 0.171, 1.09, "", "", "", "", "", "", "", "", "", "", "", "", "", "", 
  "", "", "", 2.942768*^6, 1.825488*^6, 1.11728*^6, 57846., 67564., 17.6, 
  10.92, 6.68, 4041., 72.69, 1.6718971*^7, 90.672, 25.6, 4.412, 2.385, 
  3645.07, "", 270.892, 4., 2., 33.7, 66.229, 0.8, 69.82, 0.594}, 
 {"KHM", "Asia", "Cambodia", "2021-05-11", 20223., 480., 560.571, 131., 5., 
  3.429, 1209.584, 28.71, 33.529, 7.835, 0.299, 0.205, 1.08, "", "", "", "", 
  "", "", "", "", "", "", "", "", "", "", "", "", "", 3.001566*^6, 
  1.87784*^6, 1.123726*^6, 58798., 65476., 17.95, 11.23, 6.72, 3916., 73.15, 
  1.6718971*^7, 90.672, 25.6, 4.412, 2.385, 3645.07, "", 270.892, 4., 2., 
  33.7, 66.229, 0.8, 69.82, 0.594}, {"KHM", "Asia", "Cambodia", "2021-05-12", 
  20695., 472., 532., 136., 5., 3.714, 1237.815, 28.231, 31.82, 8.134, 0.299, 
  0.222, 1.07, "", "", "", "", "", "", "", "", "", "", "", "", "", "", "", 
  "", "", 3.069337*^6, 1.939773*^6, 1.129564*^6, 67771., 65765., 18.36, 11.6, 
  6.76, 3934., 73.15, 1.6718971*^7, 90.672, 25.6, 4.412, 2.385, 3645.07, "", 
  270.892, 4., 2., 33.7, 66.229, 0.8, 69.82, 0.594}, 
 {"KHM", "Asia", "Cambodia", "2021-05-13", 21141., 446., 502.857, 142., 6., 
  4., 1264.492, 26.676, 30.077, 8.493, 0.359, 0.239, 1.06, "", "", "", "", 
  "", "", "", "", "", "", "", "", "", "", "", "", "", 3.132686*^6, 
  1.996775*^6, 1.135911*^6, 63349., 63714., 18.74, 11.94, 6.79, 3811., 73.15, 
  1.6718971*^7, 90.672, 25.6, 4.412, 2.385, 3645.07, "", 270.892, 4., 2., 
  33.7, 66.229, 0.8, 69.82, 0.594}, {"KHM", "Asia", "Cambodia", "2021-05-14", 
  21499., 358., 474.286, 147., 5., 4.714, 1285.904, 21.413, 28.368, 8.792, 
  0.299, 0.282, 1.06, "", "", "", "", "", "", "", "", "", "", "", "", "", "", 
  "", "", "", 3.180915*^6, 2.040255*^6, 1.14066*^6, 48229., 59328., 19.03, 
  12.2, 6.82, 3549., 73.15, 1.6718971*^7, 90.672, 25.6, 4.412, 2.385, 
  3645.07, "", 270.892, 4., 2., 33.7, 66.229, 0.8, 69.82, 0.594}, 
 {"KHM", "Asia", "Cambodia", "2021-05-15", 21834., 335., 445.286, 147., 0., 
  4.714, 1305.942, 20.037, 26.634, 8.792, 0., 0.282, 1.05, "", "", "", "", 
  "", "", "", "", "", "", "", "", "", "", "", "", "", 3.214835*^6, 
  2.066813*^6, 1.148022*^6, 33920., 55464., 19.23, 12.36, 6.87, 3317., 73.15, 
  1.6718971*^7, 90.672, 25.6, 4.412, 2.385, 3645.07, "", 270.892, 4., 2., 
  33.7, 66.229, 0.8, 69.82, 0.594}, {"KHM", "Asia", "Cambodia", "2021-05-16", 
  22184., 350., 421., 150., 3., 4.286, 1326.876, 20.934, 25.181, 8.972, 
  0.179, 0.256, 1.05, "", "", "", "", "", "", "", "", "", "", "", "", "", "", 
  "", "", "", 3.267516*^6, 2.082282*^6, 1.185234*^6, 52681., 54656., 19.54, 
  12.45, 7.09, 3269., 73.15, 1.6718971*^7, 90.672, 25.6, 4.412, 2.385, 
  3645.07, "", 270.892, 4., 2., 33.7, 66.229, 0.8, 69.82, 0.594}, 
 {"KHM", "Asia", "Cambodia", "2021-05-17", 22544., 360., 400.143, 154., 4., 
  4., 1348.408, 21.532, 23.933, 9.211, 0.239, 0.239, 1.05, "", "", "", "", 
  "", "", "", "", "", "", "", "", "", "", "", "", "", 3.333079*^6, 
  2.100151*^6, 1.232928*^6, 65563., 55759., 19.94, 12.56, 7.37, 3335., 73.15, 
  1.6718971*^7, 90.672, 25.6, 4.412, 2.385, 3645.07, "", 270.892, 4., 2., 
  33.7, 66.229, 0.8, 69.82, 0.594}, {"KHM", "Asia", "Cambodia", "2021-05-18", 
  22889., 345., 380.857, 156., 2., 3.571, 1369.044, 20.635, 22.78, 9.331, 
  0.12, 0.214, 1.06, "", "", "", "", "", "", "", "", "", "", "", "", "", "", 
  "", "", "", 3.416265*^6, 2.133116*^6, 1.283149*^6, 83186., 59243., 20.43, 
  12.76, 7.67, 3543., 63.43, 1.6718971*^7, 90.672, 25.6, 4.412, 2.385, 
  3645.07, "", 270.892, 4., 2., 33.7, 66.229, 0.8, 69.82, 0.594}, 
 {"KHM", "Asia", "Cambodia", "2021-05-19", 23282., 393., 369.571, 159., 3., 
  3.286, 1392.55, 23.506, 22.105, 9.51, 0.179, 0.197, 1.06, "", "", "", "", 
  "", "", "", "", "", 1.084676*^6, 64.877, "", "", "", "", "", 
  "tests performed", 3.503884*^6, 2.168239*^6, 1.335645*^6, 87619., 62078., 
  20.96, 12.97, 7.99, 3713., 63.43, 1.6718971*^7, 90.672, 25.6, 4.412, 2.385, 
  3645.07, "", 270.892, 4., 2., 33.7, 66.229, 0.8, 69.82, 0.594}, 
 {"KHM", "Asia", "Cambodia", "2021-05-20", 23697., 415., 365.143, 164., 5., 
  3.143, 1417.372, 24.822, 21.84, 9.809, 0.299, 0.188, 1.07, "", "", "", "", 
  "", "", "", "", "", "", "", "", "", "", "", "", "tests performed", 
  3.590729*^6, 2.198547*^6, 1.392182*^6, 86845., 65435., 21.48, 13.15, 8.33, 
  3914., 63.43, 1.6718971*^7, 90.672, 25.6, 4.412, 2.385, 3645.07, "", 
  270.892, 4., 2., 33.7, 66.229, 0.8, 69.82, 0.594}, 
 {"KHM", "Asia", "Cambodia", "2021-05-21", 24157., 460., 379.714, 165., 1., 
  2.571, 1444.886, 27.514, 22.712, 9.869, 0.06, 0.154, 1.08, "", "", "", "", 
  "", "", "", "", "", 1.101904*^6, 65.907, "", "", "", "", "", 
  "tests performed", 3.673639*^6, 2.226446*^6, 1.447193*^6, 82910., 70389., 
  21.97, 13.32, 8.66, 4210., 63.43, 1.6718971*^7, 90.672, 25.6, 4.412, 2.385, 
  3645.07, "", 270.892, 4., 2., 33.7, 66.229, 0.8, 69.82, 0.594}, 
 {"KHM", "Asia", "Cambodia", "2021-05-22", 24645., 488., 401.571, 167., 2., 
  2.857, 1474.074, 29.188, 24.019, 9.989, 0.12, 0.171, 1.09, "", "", "", "", 
  "", "", "", "", "", "", "", "", "", "", "", "", "tests performed", 
  3.767116*^6, 2.253044*^6, 1.514072*^6, 93477., 78897., 22.53, 13.48, 9.06, 
  4719., 63.43, 1.6718971*^7, 90.672, 25.6, 4.412, 2.385, 3645.07, "", 
  270.892, 4., 2., 33.7, 66.229, 0.8, 69.82, 0.594}, 
 {"KHM", "Asia", "Cambodia", "2021-05-23", 25205., 560., 431.571, 176., 9., 
  3.714, 1507.569, 33.495, 25.813, 10.527, 0.538, 0.222, 1.09, "", "", "", 
  "", "", "", "", "", "", "", "", "", "", "", "", "", "tests performed", 
  3.840027*^6, 2.26986*^6, 1.570167*^6, 72911., 81787., 22.97, 13.58, 9.39, 
  4892., 63.43, 1.6718971*^7, 90.672, 25.6, 4.412, 2.385, 3645.07, "", 
  270.892, 4., 2., 33.7, 66.229, 0.8, 69.82, 0.594}, 
 {"KHM", "Asia", "Cambodia", "2021-05-24", 25761., 556., 459.571, 179., 3., 
  3.571, 1540.824, 33.256, 27.488, 10.706, 0.179, 0.214, 1.1, "", "", "", "", 
  "", "", "", "", "", "", "", "", "", "", "", "", "tests performed", 
  3.927869*^6, 2.280875*^6, 1.646994*^6, 87842., 84970., 23.49, 13.64, 9.85, 
  5082., 63.43, 1.6718971*^7, 90.672, 25.6, 4.412, 2.385, 3645.07, "", 
  270.892, 4., 2., 33.7, 66.229, 0.8, 69.82, 0.594}, 
 {"KHM", "Asia", "Cambodia", "2021-05-25", 26329., 568., 491.429, 183., 4., 
  3.857, 1574.798, 33.973, 29.393, 10.946, 0.239, 0.231, 1.11, "", "", "", 
  "", "", "", "", "", "", 1.118978*^6, 66.929, "", "", "", "", "", 
  "tests performed", 4.005373*^6, 2.306822*^6, 1.698551*^6, 77504., 84158., 
  23.96, 13.8, 10.16, 5034., 67.13, 1.6718971*^7, 90.672, 25.6, 4.412, 2.385, 
  3645.07, "", 270.892, 4., 2., 33.7, 66.229, 0.8, 69.82, 0.594}, 
 {"KHM", "Asia", "Cambodia", "2021-05-26", 26989., 660., 529.571, 190., 7., 
  4.429, 1614.274, 39.476, 31.675, 11.364, 0.419, 0.265, 1.11, "", "", "", 
  "", "", "", "", "", 4710., 1.123688*^6, 67.21, 0.282, 5573., 0.333, 0.095, 
  10.5, "tests performed", 4.113384*^6, 2.362101*^6, 1.751283*^6, 108011., 
  87071., 24.6, 14.13, 10.47, 5208., 67.13, 1.6718971*^7, 90.672, 25.6, 
  4.412, 2.385, 3645.07, "", 270.892, 4., 2., 33.7, 66.229, 0.8, 69.82, 
  0.594}, {"KHM", "Asia", "Cambodia", "2021-05-27", 27638., 649., 563., 194., 
  4., 4.286, 1653.092, 38.818, 33.674, 11.604, 0.239, 0.256, 1.11, "", "", 
  "", "", "", "", "", "", 6093., 1.129781*^6, 67.575, 0.364, 5213., 0.312, 
  0.108, 9.3, "tests performed", 4.219733*^6, 2.418285*^6, 1.801448*^6, 
  106349., 89858., 25.24, 14.46, 10.77, 5375., 67.13, 1.6718971*^7, 90.672, 
  25.6, 4.412, 2.385, 3645.07, "", 270.892, 4., 2., 33.7, 66.229, 0.8, 69.82, 
  0.594}, {"KHM", "Asia", "Cambodia", "2021-05-28", 28237., 599., 582.857, 
  196., 2., 4.429, 1688.92, 35.828, 34.862, 11.723, 0.12, 0.265, 1.11, "", 
  "", "", "", "", "", "", "", 3904., 1.133685*^6, 67.808, 0.234, 4540., 
  0.272, 0.128, 7.8, "tests performed", 4.329034*^6, 2.464835*^6, 
  1.864199*^6, 109301., 93628., 25.89, 14.74, 11.15, 5600., 67.13, 
  1.6718971*^7, 90.672, 25.6, 4.412, 2.385, 3645.07, "", 270.892, 4., 2., 
  33.7, 66.229, 0.8, 69.82, 0.594}, {"KHM", "Asia", "Cambodia", "2021-05-29", 
  28825., 588., 597.143, 203., 7., 5.143, 1724.089, 35.17, 35.716, 12.142, 
  0.419, 0.308, 1.11, "", "", "", "", "", "", "", "", 14879., 1.148564*^6, 
  68.698, 0.89, 6056., 0.362, 0.099, 10.1, "tests performed", 4.438196*^6, 
  2.51479*^6, 1.923406*^6, 109162., 95869., 26.55, 15.04, 11.5, 5734., 67.13, 
  1.6718971*^7, 90.672, 25.6, 4.412, 2.385, 3645.07, "", 270.892, 4., 2., 
  33.7, 66.229, 0.8, 69.82, 0.594}, {"KHM", "Asia", "Cambodia", "2021-05-30", 
  29404., 579., 599.857, 209., 6., 4.714, 1758.721, 34.631, 35.879, 12.501, 
  0.359, 0.282, 1.11, "", "", "", "", "", "", "", "", 4203., 1.152767*^6, 
  68.95, 0.251, 6047., 0.362, 0.099, 10.1, "tests performed", 4.528839*^6, 
  2.567493*^6, 1.961346*^6, 90643., 98402., 27.09, 15.36, 11.73, 5886., 
  67.13, 1.6718971*^7, 90.672, 25.6, 4.412, 2.385, 3645.07, "", 270.892, 4., 
  2., 33.7, 66.229, 0.8, 69.82, 0.594}, {"KHM", "Asia", "Cambodia", 
  "2021-05-31", 30094., 690., 619., 214., 5., 5., 1799.991, 41.27, 37.024, 
  12.8, 0.299, 0.299, 1.12, "", "", "", "", "", "", "", "", 4658., 
  1.157425*^6, 69.228, 0.279, 6102., 0.365, 0.101, 9.9, "tests performed", 
  4.613562*^6, 2.625338*^6, 1.988224*^6, 84723., 97956., 27.59, 15.7, 11.89, 
  5859., 67.13, 1.6718971*^7, 90.672, 25.6, 4.412, 2.385, 3645.07, "", 
  270.892, 4., 2., 33.7, 66.229, 0.8, 69.82, 0.594}, 
 {"KHM", "Asia", "Cambodia", "2021-06-01", 30710., 616., 625.857, 220., 6., 
  5.286, 1836.836, 36.844, 37.434, 13.159, 0.359, 0.316, 1.12, "", "", "", 
  "", "", "", "", "", 4686., 1.162111*^6, 69.509, 0.28, 6162., 0.369, 0.102, 
  9.8, "tests performed", 4.671201*^6, 2.648859*^6, 2.022342*^6, 57639., 
  95118., 27.94, 15.84, 12.1, 5689., 66.2, 1.6718971*^7, 90.672, 25.6, 4.412, 
  2.385, 3645.07, "", 270.892, 4., 2., 33.7, 66.229, 0.8, 69.82, 0.594}, 
 {"KHM", "Asia", "Cambodia", "2021-06-02", 31460., 750., 638.714, 230., 10., 
  5.714, 1881.695, 44.859, 38.203, 13.757, 0.598, 0.342, 1.12, "", "", "", 
  "", "", "", "", "", 5517., 1.167628*^6, 69.839, 0.33, 6277., 0.375, 0.102, 
  9.8, "tests performed", 4.723944*^6, 2.665822*^6, 2.058122*^6, 52743., 
  87223., 28.25, 15.94, 12.31, 5217., 66.2, 1.6718971*^7, 90.672, 25.6, 
  4.412, 2.385, 3645.07, "", 270.892, 4., 2., 33.7, 66.229, 0.8, 69.82, 
  0.594}, {"KHM", "Asia", "Cambodia", "2021-06-03", 32189., 729., 650.143, 
  236., 6., 6., 1925.298, 43.603, 38.887, 14.116, 0.359, 0.359, 1.12, "", "", 
  "", "", "", "", "", "", 5785., 1.173413*^6, 70.185, 0.346, 6233., 0.373, 
  0.104, 9.6, "tests performed", 4.782587*^6, 2.688014*^6, 2.094573*^6, 
  58643., 80408., 28.61, 16.08, 12.53, 4809., 66.2, 1.6718971*^7, 90.672, 
  25.6, 4.412, 2.385, 3645.07, "", 270.892, 4., 2., 33.7, 66.229, 0.8, 69.82, 
  0.594}, {"KHM", "Asia", "Cambodia", "2021-06-04", 33075., 886., 691.143, 
  242., 6., 6.571, 1978.292, 52.994, 41.339, 14.475, 0.359, 0.393, 1.12, "", 
  "", "", "", "", "", "", "", 4654., 1.178067*^6, 70.463, 0.278, 6340., 
  0.379, 0.109, 9.2, "tests performed", 4.83926*^6, 2.710359*^6, 2.128901*^6, 
  56673., 72889., 28.94, 16.21, 12.73, 4360., 66.2, 1.6718971*^7, 90.672, 
  25.6, 4.412, 2.385, 3645.07, "", 270.892, 4., 2., 33.7, 66.229, 0.8, 69.82, 
  0.594}, {"KHM", "Asia", "Cambodia", "2021-06-05", 33613., 538., 684., 252., 
  10., 7., 2010.471, 32.179, 40.912, 15.073, 0.598, 0.419, 1.11, "", "", "", 
  "", "", "", "", "", 5394., 1.183461*^6, 70.786, 0.323, 4985., 0.298, 0.137, 
  7.3, "tests performed", 4.894315*^6, 2.735199*^6, 2.159116*^6, 55055., 
  65160., 29.27, 16.36, 12.91, 3897., 66.2, 1.6718971*^7, 90.672, 25.6, 
  4.412, 2.385, 3645.07, "", 270.892, 4., 2., 33.7, 66.229, 0.8, 69.82, 
  0.594}, {"KHM", "Asia", "Cambodia", "2021-06-06", 34244., 631., 691.429, 
  263., 11., 7.714, 2048.212, 37.742, 41.356, 15.731, 0.658, 0.461, 1.11, "", 
  "", "", "", "", "", "", "", 6226., 1.189687*^6, 71.158, 0.372, 5274., 
  0.315, 0.131, 7.6, "tests performed", 4.938642*^6, 2.754341*^6, 
  2.184301*^6, 44327., 58543., 29.54, 16.47, 13.06, 3502., 66.2, 
  1.6718971*^7, 90.672, 25.6, 4.412, 2.385, 3645.07, "", 270.892, 4., 2., 
  33.7, 66.229, 0.8, 69.82, 0.594}, {"KHM", "Asia", "Cambodia", "2021-06-07", 
  34833., 589., 677., 266., 3., 7.429, 2083.442, 35.229, 40.493, 15.91, 
  0.179, 0.444, "", "", "", "", "", "", "", "", "", 6101., 1.195788*^6, 
  71.523, 0.365, 5480., 0.328, 0.124, 8.1, "tests performed", 4.969942*^6, 
  2.766198*^6, 2.203744*^6, 31300., 50911., 29.73, 16.55, 13.18, 3045., 66.2, 
  1.6718971*^7, 90.672, 25.6, 4.412, 2.385, 3645.07, "", 270.892, 4., 2., 
  33.7, 66.229, 0.8, 69.82, 0.594}, {"CMR", "Africa", "Cameroon", 
  "2020-03-06", 1., 1., "", "", "", "", 0.038, 0.038, "", "", "", "", "", "", 
  "", "", "", "", "", "", "", "", "", "", "", "", "", "", "", "", "", "", "", 
  "", "", "", "", "", "", 0., 2.6545864*^7, 50.885, 18.8, 3.165, 1.919, 
  3364.926, 23.8, 244.661, 7.2, "", "", 2.735, 1.3, 59.29, 0.563}, 
 {"CMR", "Africa", "Cameroon", "2020-03-07", 1., 0., "", "", "", "", 0.038, 
  0., "", "", "", "", "", "", "", "", "", "", "", "", "", "", "", "", "", "", 
  "", "", "", "", "", "", "", "", "", "", "", "", "", 0., 2.6545864*^7, 
  50.885, 18.8, 3.165, 1.919, 3364.926, 23.8, 244.661, 7.2, "", "", 2.735, 
  1.3, 59.29, 0.563}, {"CMR", "Africa", "Cameroon", "2020-03-08", 2., 1., "", 
  "", "", "", 0.075, 0.038, "", "", "", "", "", "", "", "", "", "", "", "", 
  "", "", "", "", "", "", "", "", "", "", "", "", "", "", "", "", "", "", "", 
  0., 2.6545864*^7, 50.885, 18.8, 3.165, 1.919, 3364.926, 23.8, 244.661, 7.2, 
  "", "", 2.735, 1.3, 59.29, 0.563}, {"CMR", "Africa", "Cameroon", 
  "2020-03-09", 2., 0., "", "", "", "", 0.075, 0., "", "", "", "", "", "", 
  "", "", "", "", "", "", "", "", "", "", "", "", "", "", "", "", "", "", "", 
  "", "", "", "", "", "", 0., 2.6545864*^7, 50.885, 18.8, 3.165, 1.919, 
  3364.926, 23.8, 244.661, 7.2, "", "", 2.735, 1.3, 59.29, 0.563}, 
 {"CMR", "Africa", "Cameroon", "2020-03-10", 2., 0., "", "", "", "", 0.075, 
  0., "", "", "", "", "", "", "", "", "", "", "", "", "", "", "", "", "", "", 
  "", "", "", "", "", "", "", "", "", "", "", "", "", 0., 2.6545864*^7, 
  50.885, 18.8, 3.165, 1.919, 3364.926, 23.8, 244.661, 7.2, "", "", 2.735, 
  1.3, 59.29, 0.563}, {"CMR", "Africa", "Cameroon", "2020-03-11", 2., 0., 
  0.286, "", "", 0., 0.075, 0., 0.011, "", "", 0., "", "", "", "", "", "", 
  "", "", "", "", "", "", "", "", "", "", "", "", "", "", "", "", "", "", "", 
  "", "", 0., 2.6545864*^7, 50.885, 18.8, 3.165, 1.919, 3364.926, 23.8, 
  244.661, 7.2, "", "", 2.735, 1.3, 59.29, 0.563}, 
 {"CMR", "Africa", "Cameroon", "2020-03-12", 2., 0., 0.286, "", "", 0., 
  0.075, 0., 0.011, "", "", 0., "", "", "", "", "", "", "", "", "", "", "", 
  "", "", "", "", "", "", "", "", "", "", "", "", "", "", "", "", 0., 
  2.6545864*^7, 50.885, 18.8, 3.165, 1.919, 3364.926, 23.8, 244.661, 7.2, "", 
  "", 2.735, 1.3, 59.29, 0.563}, {"CMR", "Africa", "Cameroon", "2020-03-13", 
  2., 0., 0.143, "", "", 0., 0.075, 0., 0.005, "", "", 0., "", "", "", "", 
  "", "", "", "", "", "", "", "", "", "", "", "", "", "", "", "", "", "", "", 
  "", "", "", "", 2.78, 2.6545864*^7, 50.885, 18.8, 3.165, 1.919, 3364.926, 
  23.8, 244.661, 7.2, "", "", 2.735, 1.3, 59.29, 0.563}, 
 {"CMR", "Africa", "Cameroon", "2020-03-14", 2., 0., 0.143, "", "", 0., 
  0.075, 0., 0.005, "", "", 0., "", "", "", "", "", "", "", "", "", "", "", 
  "", "", "", "", "", "", "", "", "", "", "", "", "", "", "", "", 2.78, 
  2.6545864*^7, 50.885, 18.8, 3.165, 1.919, 3364.926, 23.8, 244.661, 7.2, "", 
  "", 2.735, 1.3, 59.29, 0.563}, {"CMR", "Africa", "Cameroon", "2020-03-15", 
  2., 0., 0., "", "", 0., 0.075, 0., 0., "", "", 0., "", "", "", "", "", "", 
  "", "", "", "", "", "", "", "", "", "", "", "", "", "", "", "", "", "", "", 
  "", "", 2.78, 2.6545864*^7, 50.885, 18.8, 3.165, 1.919, 3364.926, 23.8, 
  244.661, 7.2, "", "", 2.735, 1.3, 59.29, 0.563}, 
 {"CMR", "Africa", "Cameroon", "2020-03-16", 4., 2., 0.286, "", "", 0., 
  0.151, 0.075, 0.011, "", "", 0., "", "", "", "", "", "", "", "", "", "", 
  "", "", "", "", "", "", "", "", "", "", "", "", "", "", "", "", "", 2.78, 
  2.6545864*^7, 50.885, 18.8, 3.165, 1.919, 3364.926, 23.8, 244.661, 7.2, "", 
  "", 2.735, 1.3, 59.29, 0.563}, {"CMR", "Africa", "Cameroon", "2020-03-17", 
  10., 6., 1.143, "", "", 0., 0.377, 0.226, 0.043, "", "", 0., "", "", "", 
  "", "", "", "", "", "", "", "", "", "", "", "", "", "", "", "", "", "", "", 
  "", "", "", "", "", 2.78, 2.6545864*^7, 50.885, 18.8, 3.165, 1.919, 
  3364.926, 23.8, 244.661, 7.2, "", "", 2.735, 1.3, 59.29, 0.563}, 
 {"CMR", "Africa", "Cameroon", "2020-03-18", 10., 0., 1.143, "", "", 0., 
  0.377, 0., 0.043, "", "", 0., "", "", "", "", "", "", "", "", "", "", "", 
  "", "", "", "", "", "", "", "", "", "", "", "", "", "", "", "", 57.41, 
  2.6545864*^7, 50.885, 18.8, 3.165, 1.919, 3364.926, 23.8, 244.661, 7.2, "", 
  "", 2.735, 1.3, 59.29, 0.563}, {"CMR", "Africa", "Cameroon", "2020-03-19", 
  13., 3., 1.571, "", "", 0., 0.49, 0.113, 0.059, "", "", 0., "", "", "", "", 
  "", "", "", "", "", "", "", "", "", "", "", "", "", "", "", "", "", "", "", 
  "", "", "", "", 57.41, 2.6545864*^7, 50.885, 18.8, 3.165, 1.919, 3364.926, 
  23.8, 244.661, 7.2, "", "", 2.735, 1.3, 59.29, 0.563}, 
 {"CMR", "Africa", "Cameroon", "2020-03-20", 20., 7., 2.571, "", "", 0., 
  0.753, 0.264, 0.097, "", "", 0., "", "", "", "", "", "", "", "", "", "", 
  "", "", "", "", "", "", "", "", "", "", "", "", "", "", "", "", "", 57.41, 
  2.6545864*^7, 50.885, 18.8, 3.165, 1.919, 3364.926, 23.8, 244.661, 7.2, "", 
  "", 2.735, 1.3, 59.29, 0.563}, {"CMR", "Africa", "Cameroon", "2020-03-21", 
  27., 7., 3.571, "", "", 0., 1.017, 0.264, 0.135, "", "", 0., "", "", "", 
  "", "", "", "", "", "", "", "", "", "", "", "", "", "", "", "", "", "", "", 
  "", "", "", "", "", 57.41, 2.6545864*^7, 50.885, 18.8, 3.165, 1.919, 
  3364.926, 23.8, 244.661, 7.2, "", "", 2.735, 1.3, 59.29, 0.563}, 
 {"CMR", "Africa", "Cameroon", "2020-03-22", 40., 13., 5.429, "", "", 0., 
  1.507, 0.49, 0.204, "", "", 0., "", "", "", "", "", "", "", "", "", "", "", 
  "", "", "", "", "", "", "", "", "", "", "", "", "", "", "", "", 57.41, 
  2.6545864*^7, 50.885, 18.8, 3.165, 1.919, 3364.926, 23.8, 244.661, 7.2, "", 
  "", 2.735, 1.3, 59.29, 0.563}, {"CMR", "Africa", "Cameroon", "2020-03-23", 
  56., 16., 7.429, "", "", 0., 2.11, 0.603, 0.28, "", "", 0., "", "", "", "", 
  "", "", "", "", "", "", "", "", "", "", "", "", "", "", "", "", "", "", "", 
  "", "", "", "", 57.41, 2.6545864*^7, 50.885, 18.8, 3.165, 1.919, 3364.926, 
  23.8, 244.661, 7.2, "", "", 2.735, 1.3, 59.29, 0.563}, 
 {"CMR", "Africa", "Cameroon", "2020-03-24", 66., 10., 8., "", "", 0., 2.486, 
  0.377, 0.301, "", "", 0., "", "", "", "", "", "", "", "", "", "", "", "", 
  "", "", "", "", "", "", "", "", "", "", "", "", "", "", "", 57.41, 
  2.6545864*^7, 50.885, 18.8, 3.165, 1.919, 3364.926, 23.8, 244.661, 7.2, "", 
  "", 2.735, 1.3, 59.29, 0.563}, {"CMR", "Africa", "Cameroon", "2020-03-25", 
  75., 9., 9.286, 1., 1., 0.143, 2.825, 0.339, 0.35, 0.038, 0.038, 0.005, "", 
  "", "", "", "", "", "", "", "", "", "", "", "", "", "", "", "", "", "", "", 
  "", "", "", "", "", "", "", 57.41, 2.6545864*^7, 50.885, 18.8, 3.165, 
  1.919, 3364.926, 23.8, 244.661, 7.2, "", "", 2.735, 1.3, 59.29, 0.563}, 
 {"CMR", "Africa", "Cameroon", "2020-03-26", 75., 0., 8.857, 1., 0., 0.143, 
  2.825, 0., 0.334, 0.038, 0., 0.005, "", "", "", "", "", "", "", "", "", "", 
  "", "", "", "", "", "", "", "", "", "", "", "", "", "", "", "", "", 57.41, 
  2.6545864*^7, 50.885, 18.8, 3.165, 1.919, 3364.926, 23.8, 244.661, 7.2, "", 
  "", 2.735, 1.3, 59.29, 0.563}, {"CMR", "Africa", "Cameroon", "2020-03-27", 
  91., 16., 10.143, 2., 1., 0.286, 3.428, 0.603, 0.382, 0.075, 0.038, 0.011, 
  "", "", "", "", "", "", "", "", "", "", "", "", "", "", "", "", "", "", "", 
  "", "", "", "", "", "", "", "", 57.41, 2.6545864*^7, 50.885, 18.8, 3.165, 
  1.919, 3364.926, 23.8, 244.661, 7.2, "", "", 2.735, 1.3, 59.29, 0.563}, 
 {"CMR", "Africa", "Cameroon", "2020-03-28", 91., 0., 9.143, 2., 0., 0.286, 
  3.428, 0., 0.344, 0.075, 0., 0.011, "", "", "", "", "", "", "", "", "", "", 
  "", "", "", "", "", "", "", "", "", "", "", "", "", "", "", "", "", 57.41, 
  2.6545864*^7, 50.885, 18.8, 3.165, 1.919, 3364.926, 23.8, 244.661, 7.2, "", 
  "", 2.735, 1.3, 59.29, 0.563}, {"CMR", "Africa", "Cameroon", "2020-03-29", 
  139., 48., 14.143, 6., 4., 0.857, 5.236, 1.808, 0.533, 0.226, 0.151, 0.032, 
  "", "", "", "", "", "", "", "", "", "", "", "", "", "", "", "", "", "", "", 
  "", "", "", "", "", "", "", "", 57.41, 2.6545864*^7, 50.885, 18.8, 3.165, 
  1.919, 3364.926, 23.8, 244.661, 7.2, "", "", 2.735, 1.3, 59.29, 0.563}, 
 {"CMR", "Africa", "Cameroon", "2020-03-30", 139., 0., 11.857, 6., 0., 0.857, 
  5.236, 0., 0.447, 0.226, 0., 0.032, 1.48, "", "", "", "", "", "", "", "", 
  "", "", "", "", "", "", "", "", "", "", "", "", "", "", "", "", "", "", 
  57.41, 2.6545864*^7, 50.885, 18.8, 3.165, 1.919, 3364.926, 23.8, 244.661, 
  7.2, "", "", 2.735, 1.3, 59.29, 0.563}, {"CMR", "Africa", "Cameroon", 
  "2020-03-31", 193., 54., 18.143, 6., 0., 0.857, 7.27, 2.034, 0.683, 0.226, 
  0., 0.032, 1.48, "", "", "", "", "", "", "", "", "", "", "", "", "", "", 
  "", "", "", "", "", "", "", "", "", "", "", "", 57.41, 2.6545864*^7, 
  50.885, 18.8, 3.165, 1.919, 3364.926, 23.8, 244.661, 7.2, "", "", 2.735, 
  1.3, 59.29, 0.563}, {"CMR", "Africa", "Cameroon", "2020-04-01", 233., 40., 
  22.571, 6., 0., 0.714, 8.777, 1.507, 0.85, 0.226, 0., 0.027, 1.47, "", "", 
  "", "", "", "", "", "", "", "", "", "", "", "", "", "", "", "", "", "", "", 
  "", "", "", "", "", 57.41, 2.6545864*^7, 50.885, 18.8, 3.165, 1.919, 
  3364.926, 23.8, 244.661, 7.2, "", "", 2.735, 1.3, 59.29, 0.563}, 
 {"CMR", "Africa", "Cameroon", "2020-04-02", 306., 73., 33., 7., 1., 0.857, 
  11.527, 2.75, 1.243, 0.264, 0.038, 0.032, 1.47, "", "", "", "", "", "", "", 
  "", "", "", "", "", "", "", "", "", "", "", "", "", "", "", "", "", "", "", 
  57.41, 2.6545864*^7, 50.885, 18.8, 3.165, 1.919, 3364.926, 23.8, 244.661, 
  7.2, "", "", 2.735, 1.3, 59.29, 0.563}, {"CMR", "Africa", "Cameroon", 
  "2020-04-03", 509., 203., 59.714, 8., 1., 0.857, 19.174, 7.647, 2.249, 
  0.301, 0.038, 0.032, 1.47, "", "", "", "", "", "", "", "", "", "", "", "", 
  "", "", "", "", "", "", "", "", "", "", "", "", "", "", 57.41, 
  2.6545864*^7, 50.885, 18.8, 3.165, 1.919, 3364.926, 23.8, 244.661, 7.2, "", 
  "", 2.735, 1.3, 59.29, 0.563}, {"CMR", "Africa", "Cameroon", "2020-04-04", 
  555., 46., 66.286, 9., 1., 1., 20.907, 1.733, 2.497, 0.339, 0.038, 0.038, 
  1.46, "", "", "", "", "", "", "", "", "", "", "", "", "", "", "", "", "", 
  "", "", "", "", "", "", "", "", "", 68.52, 2.6545864*^7, 50.885, 18.8, 
  3.165, 1.919, 3364.926, 23.8, 244.661, 7.2, "", "", 2.735, 1.3, 59.29, 
  0.563}, {"CMR", "Africa", "Cameroon", "2020-04-05", 650., 95., 73., 9., 0., 
  0.429, 24.486, 3.579, 2.75, 0.339, 0., 0.016, 1.45, "", "", "", "", "", "", 
  "", "", "", "", "", "", "", "", "", "", "", "", "", "", "", "", "", "", "", 
  "", 68.52, 2.6545864*^7, 50.885, 18.8, 3.165, 1.919, 3364.926, 23.8, 
  244.661, 7.2, "", "", 2.735, 1.3, 59.29, 0.563}, 
 {"CMR", "Africa", "Cameroon", "2020-04-06", 658., 8., 74.143, 9., 0., 0.429, 
  24.787, 0.301, 2.793, 0.339, 0., 0.016, 1.44, "", "", "", "", "", "", "", 
  "", "", "", "", "", "", "", "", "", "", "", "", "", "", "", "", "", "", "", 
  68.52, 2.6545864*^7, 50.885, 18.8, 3.165, 1.919, 3364.926, 23.8, 244.661, 
  7.2, "", "", 2.735, 1.3, 59.29, 0.563}, {"CMR", "Africa", "Cameroon", 
  "2020-04-07", 658., 0., 66.429, 9., 0., 0.429, 24.787, 0., 2.502, 0.339, 
  0., 0.016, 1.43, "", "", "", "", "", "", "", "", "", "", "", "", "", "", 
  "", "", "", "", "", "", "", "", "", "", "", "", 68.52, 2.6545864*^7, 
  50.885, 18.8, 3.165, 1.919, 3364.926, 23.8, 244.661, 7.2, "", "", 2.735, 
  1.3, 59.29, 0.563}, {"CMR", "Africa", "Cameroon", "2020-04-08", 730., 72., 
  71., 10., 1., 0.571, 27.5, 2.712, 2.675, 0.377, 0.038, 0.022, 1.42, "", "", 
  "", "", "", "", "", "", "", "", "", "", "", "", "", "", "", "", "", "", "", 
  "", "", "", "", "", 68.52, 2.6545864*^7, 50.885, 18.8, 3.165, 1.919, 
  3364.926, 23.8, 244.661, 7.2, "", "", 2.735, 1.3, 59.29, 0.563}, 
 {"CMR", "Africa", "Cameroon", "2020-04-09", 730., 0., 60.571, 10., 0., 
  0.429, 27.5, 0., 2.282, 0.377, 0., 0.016, 1.42, "", "", "", "", "", "", "", 
  "", "", "", "", "", "", "", "", "", "", "", "", "", "", "", "", "", "", "", 
  68.52, 2.6545864*^7, 50.885, 18.8, 3.165, 1.919, 3364.926, 23.8, 244.661, 
  7.2, "", "", 2.735, 1.3, 59.29, 0.563}, {"CMR", "Africa", "Cameroon", 
  "2020-04-10", 820., 90., 44.429, 12., 2., 0.571, 30.89, 3.39, 1.674, 0.452, 
  0.075, 0.022, 1.41, "", "", "", "", "", "", "", "", "", "", "", "", "", "", 
  "", "", "", "", "", "", "", "", "", "", "", "", 68.52, 2.6545864*^7, 
  50.885, 18.8, 3.165, 1.919, 3364.926, 23.8, 244.661, 7.2, "", "", 2.735, 
  1.3, 59.29, 0.563}, {"CMR", "Africa", "Cameroon", "2020-04-11", 820., 0., 
  37.857, 12., 0., 0.429, 30.89, 0., 1.426, 0.452, 0., 0.016, 1.4, "", "", 
  "", "", "", "", "", "", "", "", "", "", "", "", "", "", "", "", "", "", "", 
  "", "", "", "", "", 68.52, 2.6545864*^7, 50.885, 18.8, 3.165, 1.919, 
  3364.926, 23.8, 244.661, 7.2, "", "", 2.735, 1.3, 59.29, 0.563}, 
 {"CMR", "Africa", "Cameroon", "2020-04-12", 820., 0., 24.286, 12., 0., 
  0.429, 30.89, 0., 0.915, 0.452, 0., 0.016, 1.4, "", "", "", "", "", "", "", 
  "", "", "", "", "", "", "", "", "", "", "", "", "", "", "", "", "", "", "", 
  68.52, 2.6545864*^7, 50.885, 18.8, 3.165, 1.919, 3364.926, 23.8, 244.661, 
  7.2, "", "", 2.735, 1.3, 59.29, 0.563}, {"CMR", "Africa", "Cameroon", 
  "2020-04-13", 820., 0., 23.143, 12., 0., 0.429, 30.89, 0., 0.872, 0.452, 
  0., 0.016, 1.4, "", "", "", "", "", "", "", "", "", "", "", "", "", "", "", 
  "", "", "", "", "", "", "", "", "", "", "", 68.52, 2.6545864*^7, 50.885, 
  18.8, 3.165, 1.919, 3364.926, 23.8, 244.661, 7.2, "", "", 2.735, 1.3, 
  59.29, 0.563}, {"CMR", "Africa", "Cameroon", "2020-04-14", 848., 28., 
  27.143, 14., 2., 0.714, 31.945, 1.055, 1.022, 0.527, 0.075, 0.027, 1.4, "", 
  "", "", "", "", "", "", "", "", "", "", "", "", "", "", "", "", "", "", "", 
  "", "", "", "", "", "", 68.52, 2.6545864*^7, 50.885, 18.8, 3.165, 1.919, 
  3364.926, 23.8, 244.661, 7.2, "", "", 2.735, 1.3, 59.29, 0.563}, 
 {"CMR", "Africa", "Cameroon", "2020-04-15", 848., 0., 16.857, 17., 3., 1., 
  31.945, 0., 0.635, 0.64, 0.113, 0.038, 1.39, "", "", "", "", "", "", "", 
  "", "", "", "", "", "", "", "", "", "", "", "", "", "", "", "", "", "", "", 
  68.52, 2.6545864*^7, 50.885, 18.8, 3.165, 1.919, 3364.926, 23.8, 244.661, 
  7.2, "", "", 2.735, 1.3, 59.29, 0.563}, {"CMR", "Africa", "Cameroon", 
  "2020-04-16", 996., 148., 38., 22., 5., 1.714, 37.52, 5.575, 1.431, 0.829, 
  0.188, 0.065, 1.4, "", "", "", "", "", "", "", "", "", "", "", "", "", "", 
  "", "", "", "", "", "", "", "", "", "", "", "", 68.52, 2.6545864*^7, 
  50.885, 18.8, 3.165, 1.919, 3364.926, 23.8, 244.661, 7.2, "", "", 2.735, 
  1.3, 59.29, 0.563}, {"CMR", "Africa", "Cameroon", "2020-04-17", 996., 0., 
  25.143, 22., 0., 1.429, 37.52, 0., 0.947, 0.829, 0., 0.054, 1.39, "", "", 
  "", "", "", "", "", "", "", "", "", "", "", "", "", "", "", "", "", "", "", 
  "", "", "", "", "", 68.52, 2.6545864*^7, 50.885, 18.8, 3.165, 1.919, 
  3364.926, 23.8, 244.661, 7.2, "", "", 2.735, 1.3, 59.29, 0.563}, 
 {"CMR", "Africa", "Cameroon", "2020-04-18", 1017., 21., 28.143, 22., 0., 
  1.429, 38.311, 0.791, 1.06, 0.829, 0., 0.054, 1.39, "", "", "", "", "", "", 
  "", "", "", "", "", "", "", "", "", "", "", "", "", "", "", "", "", "", "", 
  "", 71.3, 2.6545864*^7, 50.885, 18.8, 3.165, 1.919, 3364.926, 23.8, 
  244.661, 7.2, "", "", 2.735, 1.3, 59.29, 0.563}, 
 {"CMR", "Africa", "Cameroon", "2020-04-19", 1017., 0., 28.143, 42., 20., 
  4.286, 38.311, 0., 1.06, 1.582, 0.753, 0.161, 1.39, "", "", "", "", "", "", 
  "", "", "", "", "", "", "", "", "", "", "", "", "", "", "", "", "", "", "", 
  "", 71.3, 2.6545864*^7, 50.885, 18.8, 3.165, 1.919, 3364.926, 23.8, 
  244.661, 7.2, "", "", 2.735, 1.3, 59.29, 0.563}, 
 {"CMR", "Africa", "Cameroon", "2020-04-20", 1163., 146., 49., 42., 0., 
  4.286, 43.811, 5.5, 1.846, 1.582, 0., 0.161, 1.39, "", "", "", "", "", "", 
  "", "", "", "", "", "", "", "", "", "", "", "", "", "", "", "", "", "", "", 
  "", 71.3, 2.6545864*^7, 50.885, 18.8, 3.165, 1.919, 3364.926, 23.8, 
  244.661, 7.2, "", "", 2.735, 1.3, 59.29, 0.563}, 
 {"CMR", "Africa", "Cameroon", "2020-04-21", 1163., 0., 45., 43., 1., 4.143, 
  43.811, 0., 1.695, 1.62, 0.038, 0.156, 1.38, "", "", "", "", "", "", "", 
  "", "", "", "", "", "", "", "", "", "", "", "", "", "", "", "", "", "", "", 
  71.3, 2.6545864*^7, 50.885, 18.8, 3.165, 1.919, 3364.926, 23.8, 244.661, 
  7.2, "", "", 2.735, 1.3, 59.29, 0.563}, {"CMR", "Africa", "Cameroon", 
  "2020-04-22", 1163., 0., 45., 43., 0., 3.714, 43.811, 0., 1.695, 1.62, 0., 
  0.14, 1.38, "", "", "", "", "", "", "", "", "", "", "", "", "", "", "", "", 
  "", "", "", "", "", "", "", "", "", "", 71.3, 2.6545864*^7, 50.885, 18.8, 
  3.165, 1.919, 3364.926, 23.8, 244.661, 7.2, "", "", 2.735, 1.3, 59.29, 
  0.563}, {"CMR", "Africa", "Cameroon", "2020-04-23", 1334., 171., 48.286, 
  43., 0., 3., 50.253, 6.442, 1.819, 1.62, 0., 0.113, 1.38, "", "", "", "", 
  "", "", "", "", "", "", "", "", "", "", "", "", "", "", "", "", "", "", "", 
  "", "", "", 71.3, 2.6545864*^7, 50.885, 18.8, 3.165, 1.919, 3364.926, 23.8, 
  244.661, 7.2, "", "", 2.735, 1.3, 59.29, 0.563}, 
 {"CMR", "Africa", "Cameroon", "2020-04-24", 1430., 96., 62., 43., 0., 3., 
  53.869, 3.616, 2.336, 1.62, 0., 0.113, 1.38, "", "", "", "", "", "", "", 
  "", "", "", "", "", "", "", "", "", "", "", "", "", "", "", "", "", "", "", 
  71.3, 2.6545864*^7, 50.885, 18.8, 3.165, 1.919, 3364.926, 23.8, 244.661, 
  7.2, "", "", 2.735, 1.3, 59.29, 0.563}, {"CMR", "Africa", "Cameroon", 
  "2020-04-25", 1518., 88., 71.571, 53., 10., 4.429, 57.184, 3.315, 2.696, 
  1.997, 0.377, 0.167, 1.37, "", "", "", "", "", "", "", "", "", "", "", "", 
  "", "", "", "", "", "", "", "", "", "", "", "", "", "", 71.3, 2.6545864*^7, 
  50.885, 18.8, 3.165, 1.919, 3364.926, 23.8, 244.661, 7.2, "", "", 2.735, 
  1.3, 59.29, 0.563}, {"CMR", "Africa", "Cameroon", "2020-04-26", 1621., 
  103., 86.286, 56., 3., 2., 61.064, 3.88, 3.25, 2.11, 0.113, 0.075, 1.37, 
  "", "", "", "", "", "", "", "", "", "", "", "", "", "", "", "", "", "", "", 
  "", "", "", "", "", "", "", 71.3, 2.6545864*^7, 50.885, 18.8, 3.165, 1.919, 
  3364.926, 23.8, 244.661, 7.2, "", "", 2.735, 1.3, 59.29, 0.563}, 
 {"CMR", "Africa", "Cameroon", "2020-04-27", 1705., 84., 77.429, 58., 2., 
  2.286, 64.228, 3.164, 2.917, 2.185, 0.075, 0.086, 1.36, "", "", "", "", "", 
  "", "", "", "", "", "", "", "", "", "", "", "", "", "", "", "", "", "", "", 
  "", "", 71.3, 2.6545864*^7, 50.885, 18.8, 3.165, 1.919, 3364.926, 23.8, 
  244.661, 7.2, "", "", 2.735, 1.3, 59.29, 0.563}, 
 {"CMR", "Africa", "Cameroon", "2020-04-28", 1705., 0., 77.429, 58., 0., 
  2.143, 64.228, 0., 2.917, 2.185, 0., 0.081, 1.36, "", "", "", "", "", "", 
  "", "", "", "", "", "", "", "", "", "", "", "", "", "", "", "", "", "", "", 
  "", 71.3, 2.6545864*^7, 50.885, 18.8, 3.165, 1.919, 3364.926, 23.8, 
  244.661, 7.2, "", "", 2.735, 1.3, 59.29, 0.563}, 
 {"CMR", "Africa", "Cameroon", "2020-04-29", 1832., 127., 95.571, 61., 3., 
  2.571, 69.013, 4.784, 3.6, 2.298, 0.113, 0.097, 1.36, "", "", "", "", "", 
  "", "", "", "", "", "", "", "", "", "", "", "", "", "", "", "", "", "", "", 
  "", "", 71.3, 2.6545864*^7, 50.885, 18.8, 3.165, 1.919, 3364.926, 23.8, 
  244.661, 7.2, "", "", 2.735, 1.3, 59.29, 0.563}, 
 {"CMR", "Africa", "Cameroon", "2020-04-30", 1832., 0., 71.143, 61., 0., 
  2.571, 69.013, 0., 2.68, 2.298, 0., 0.097, 1.35, "", "", "", "", "", "", 
  "", "", "", "", "", "", "", "", "", "", "", "", "", "", "", "", "", "", "", 
  "", 71.3, 2.6545864*^7, 50.885, 18.8, 3.165, 1.919, 3364.926, 23.8, 
  244.661, 7.2, "", "", 2.735, 1.3, 59.29, 0.563}, 
 {"CMR", "Africa", "Cameroon", "2020-05-01", 1832., 0., 57.429, 61., 0., 
  2.571, 69.013, 0., 2.163, 2.298, 0., 0.097, 1.35, "", "", "", "", "", "", 
  "", "", "", "", "", "", "", "", "", "", "", "", "", "", "", "", "", "", "", 
  "", 63.89, 2.6545864*^7, 50.885, 18.8, 3.165, 1.919, 3364.926, 23.8, 
  244.661, 7.2, "", "", 2.735, 1.3, 59.29, 0.563}, 
 {"CMR", "Africa", "Cameroon", "2020-05-02", 2077., 245., 79.857, 64., 3., 
  1.571, 78.242, 9.229, 3.008, 2.411, 0.113, 0.059, 1.35, "", "", "", "", "", 
  "", "", "", "", "", "", "", "", "", "", "", "", "", "", "", "", "", "", "", 
  "", "", 63.89, 2.6545864*^7, 50.885, 18.8, 3.165, 1.919, 3364.926, 23.8, 
  244.661, 7.2, "", "", 2.735, 1.3, 59.29, 0.563}, 
 {"CMR", "Africa", "Cameroon", "2020-05-03", 2077., 0., 65.143, 64., 0., 
  1.143, 78.242, 0., 2.454, 2.411, 0., 0.043, 1.34, "", "", "", "", "", "", 
  "", "", "", "", "", "", "", "", "", "", "", "", "", "", "", "", "", "", "", 
  "", 63.89, 2.6545864*^7, 50.885, 18.8, 3.165, 1.919, 3364.926, 23.8, 
  244.661, 7.2, "", "", 2.735, 1.3, 59.29, 0.563}, 
 {"CMR", "Africa", "Cameroon", "2020-05-04", 2104., 27., 57., 64., 0., 0.857, 
  79.259, 1.017, 2.147, 2.411, 0., 0.032, 1.34, "", "", "", "", "", "", "", 
  "", "", "", "", "", "", "", "", "", "", "", "", "", "", "", "", "", "", "", 
  63.89, 2.6545864*^7, 50.885, 18.8, 3.165, 1.919, 3364.926, 23.8, 244.661, 
  7.2, "", "", 2.735, 1.3, 59.29, 0.563}, {"CMR", "Africa", "Cameroon", 
  "2020-05-05", 2104., 0., 57., 64., 0., 0.857, 79.259, 0., 2.147, 2.411, 0., 
  0.032, 1.34, "", "", "", "", "", "", "", "", "", "", "", "", "", "", "", 
  "", "", "", "", "", "", "", "", "", "", "", 63.89, 2.6545864*^7, 50.885, 
  18.8, 3.165, 1.919, 3364.926, 23.8, 244.661, 7.2, "", "", 2.735, 1.3, 
  59.29, 0.563}, {"CMR", "Africa", "Cameroon", "2020-05-06", 2265., 161., 
  61.857, 108., 44., 6.714, 85.324, 6.065, 2.33, 4.068, 1.658, 0.253, 1.34, 
  "", "", "", "", "", "", "", "", "", "", "", "", "", "", "", "", "", "", "", 
  "", "", "", "", "", "", "", 63.89, 2.6545864*^7, 50.885, 18.8, 3.165, 
  1.919, 3364.926, 23.8, 244.661, 7.2, "", "", 2.735, 1.3, 59.29, 0.563}, 
 {"CMR", "Africa", "Cameroon", "2020-05-07", 2267., 2., 62.143, 108., 0., 
  6.714, 85.399, 0.075, 2.341, 4.068, 0., 0.253, 1.33, "", "", "", "", "", 
  "", "", "", "", "", "", "", "", "", "", "", "", "", "", "", "", "", "", "", 
  "", "", 63.89, 2.6545864*^7, 50.885, 18.8, 3.165, 1.919, 3364.926, 23.8, 
  244.661, 7.2, "", "", 2.735, 1.3, 59.29, 0.563}, 
 {"CMR", "Africa", "Cameroon", "2020-05-08", 2267., 0., 62.143, 108., 0., 
  6.714, 85.399, 0., 2.341, 4.068, 0., 0.253, 1.33, "", "", "", "", "", "", 
  "", "", "", "", "", "", "", "", "", "", "", "", "", "", "", "", "", "", "", 
  "", 63.89, 2.6545864*^7, 50.885, 18.8, 3.165, 1.919, 3364.926, 23.8, 
  244.661, 7.2, "", "", 2.735, 1.3, 59.29, 0.563}, 
 {"CMR", "Africa", "Cameroon", "2020-05-09", 2274., 7., 28.143, 108., 0., 
  6.286, 85.663, 0.264, 1.06, 4.068, 0., 0.237, 1.33, "", "", "", "", "", "", 
  "", "", "", "", "", "", "", "", "", "", "", "", "", "", "", "", "", "", "", 
  "", 63.89, 2.6545864*^7, 50.885, 18.8, 3.165, 1.919, 3364.926, 23.8, 
  244.661, 7.2, "", "", 2.735, 1.3, 59.29, 0.563}, 
 {"CMR", "Africa", "Cameroon", "2020-05-10", 2579., 305., 71.714, 114., 6., 
  7.143, 97.153, 11.49, 2.702, 4.294, 0.226, 0.269, 1.34, "", "", "", "", "", 
  "", "", "", "", "", "", "", "", "", "", "", "", "", "", "", "", "", "", "", 
  "", "", 63.89, 2.6545864*^7, 50.885, 18.8, 3.165, 1.919, 3364.926, 23.8, 
  244.661, 7.2, "", "", 2.735, 1.3, 59.29, 0.563}, 
 {"CMR", "Africa", "Cameroon", "2020-05-11", 2689., 110., 83.571, 125., 11., 
  8.714, 101.296, 4.144, 3.148, 4.709, 0.414, 0.328, 1.33, "", "", "", "", 
  "", "", "", "", "", "", "", "", "", "", "", "", "", "", "", "", "", "", "", 
  "", "", "", 63.89, 2.6545864*^7, 50.885, 18.8, 3.165, 1.919, 3364.926, 
  23.8, 244.661, 7.2, "", "", 2.735, 1.3, 59.29, 0.563}, 
 {"CMR", "Africa", "Cameroon", "2020-05-12", 2689., 0., 83.571, 125., 0., 
  8.714, 101.296, 0., 3.148, 4.709, 0., 0.328, 1.33, "", "", "", "", "", "", 
  "", "", "", "", "", "", "", "", "", "", "", "", "", "", "", "", "", "", "", 
  "", 63.89, 2.6545864*^7, 50.885, 18.8, 3.165, 1.919, 3364.926, 23.8, 
  244.661, 7.2, "", "", 2.735, 1.3, 59.29, 0.563}, 
 {"CMR", "Africa", "Cameroon", "2020-05-13", 2800., 111., 76.429, 136., 11., 
  4., 105.478, 4.181, 2.879, 5.123, 0.414, 0.151, 1.33, "", "", "", "", "", 
  "", "", "", "", "", "", "", "", "", "", "", "", "", "", "", "", "", "", "", 
  "", "", 63.89, 2.6545864*^7, 50.885, 18.8, 3.165, 1.919, 3364.926, 23.8, 
  244.661, 7.2, "", "", 2.735, 1.3, 59.29, 0.563}, 
 {"CMR", "Africa", "Cameroon", "2020-05-14", 2954., 154., 98.143, 139., 3., 
  4.429, 111.279, 5.801, 3.697, 5.236, 0.113, 0.167, 1.32, "", "", "", "", 
  "", "", "", "", "", "", "", "", "", "", "", "", "", "", "", "", "", "", "", 
  "", "", "", 63.89, 2.6545864*^7, 50.885, 18.8, 3.165, 1.919, 3364.926, 
  23.8, 244.661, 7.2, "", "", 2.735, 1.3, 59.29, 0.563}, 
 {"CMR", "Africa", "Cameroon", "2020-05-15", 3105., 151., 119.714, 140., 1., 
  4.571, 116.967, 5.688, 4.51, 5.274, 0.038, 0.172, 1.32, "", "", "", "", "", 
  "", "", "", "", "", "", "", "", "", "", "", "", "", "", "", "", "", "", "", 
  "", "", 63.89, 2.6545864*^7, 50.885, 18.8, 3.165, 1.919, 3364.926, 23.8, 
  244.661, 7.2, "", "", 2.735, 1.3, 59.29, 0.563}, 
 {"CMR", "Africa", "Cameroon", "2020-05-16", 3105., 0., 118.714, 140., 0., 
  4.571, 116.967, 0., 4.472, 5.274, 0., 0.172, 1.32, "", "", "", "", "", "", 
  "", "", "", "", "", "", "", "", "", "", "", "", "", "", "", "", "", "", "", 
  "", 63.89, 2.6545864*^7, 50.885, 18.8, 3.165, 1.919, 3364.926, 23.8, 
  244.661, 7.2, "", "", 2.735, 1.3, 59.29, 0.563}, 
 {"CMR", "Africa", "Cameroon", "2020-05-17", 3105., 0., 75.143, 140., 0., 
  3.714, 116.967, 0., 2.831, 5.274, 0., 0.14, 1.31, "", "", "", "", "", "", 
  "", "", "", "", "", "", "", "", "", "", "", "", "", "", "", "", "", "", "", 
  "", 63.89, 2.6545864*^7, 50.885, 18.8, 3.165, 1.919, 3364.926, 23.8, 
  244.661, 7.2, "", "", 2.735, 1.3, 59.29, 0.563}, 
 {"CMR", "Africa", "Cameroon", "2020-05-18", 3529., 424., 120., 140., 0., 
  2.143, 132.94, 15.972, 4.52, 5.274, 0., 0.081, 1.31, "", "", "", "", "", 
  "", "", "", "", "", "", "", "", "", "", "", "", "", "", "", "", "", "", "", 
  "", "", 63.89, 2.6545864*^7, 50.885, 18.8, 3.165, 1.919, 3364.926, 23.8, 
  244.661, 7.2, "", "", 2.735, 1.3, 59.29, 0.563}, 
 {"CMR", "Africa", "Cameroon", "2020-05-19", 3529., 0., 120., 140., 0., 
  2.143, 132.94, 0., 4.52, 5.274, 0., 0.081, 1.31, "", "", "", "", "", "", 
  "", "", "", "", "", "", "", "", "", "", "", "", "", "", "", "", "", "", "", 
  "", 63.89, 2.6545864*^7, 50.885, 18.8, 3.165, 1.919, 3364.926, 23.8, 
  244.661, 7.2, "", "", 2.735, 1.3, 59.29, 0.563}, 
 {"CMR", "Africa", "Cameroon", "2020-05-20", 3733., 204., 133.286, 146., 6., 
  1.429, 140.625, 7.685, 5.021, 5.5, 0.226, 0.054, 1.3, "", "", "", "", "", 
  "", "", "", "", "", "", "", "", "", "", "", "", "", "", "", "", "", "", "", 
  "", "", 63.89, 2.6545864*^7, 50.885, 18.8, 3.165, 1.919, 3364.926, 23.8, 
  244.661, 7.2, "", "", 2.735, 1.3, 59.29, 0.563}, 
 {"CMR", "Africa", "Cameroon", "2020-05-21", 4288., 555., 190.571, 156., 10., 
  2.429, 161.532, 20.907, 7.179, 5.877, 0.377, 0.091, 1.3, "", "", "", "", 
  "", "", "", "", "", "", "", "", "", "", "", "", "", "", "", "", "", "", "", 
  "", "", "", 63.89, 2.6545864*^7, 50.885, 18.8, 3.165, 1.919, 3364.926, 
  23.8, 244.661, 7.2, "", "", 2.735, 1.3, 59.29, 0.563}, 
 {"CMR", "Africa", "Cameroon", "2020-05-22", 4400., 112., 185., 159., 3., 
  2.714, 165.751, 4.219, 6.969, 5.99, 0.113, 0.102, 1.29, "", "", "", "", "", 
  "", "", "", "", "", "", "", "", "", "", "", "", "", "", "", "", "", "", "", 
  "", "", 63.89, 2.6545864*^7, 50.885, 18.8, 3.165, 1.919, 3364.926, 23.8, 
  244.661, 7.2, "", "", 2.735, 1.3, 59.29, 0.563}, 
 {"CMR", "Africa", "Cameroon", "2020-05-23", 4400., 0., 185., 159., 0., 
  2.714, 165.751, 0., 6.969, 5.99, 0., 0.102, 1.28, "", "", "", "", "", "", 
  "", "", "", "", "", "", "", "", "", "", "", "", "", "", "", "", "", "", "", 
  "", 63.89, 2.6545864*^7, 50.885, 18.8, 3.165, 1.919, 3364.926, 23.8, 
  244.661, 7.2, "", "", 2.735, 1.3, 59.29, 0.563}, 
 {"CMR", "Africa", "Cameroon", "2020-05-24", 4890., 490., 255., 165., 6., 
  3.571, 184.209, 18.459, 9.606, 6.216, 0.226, 0.135, 1.28, "", "", "", "", 
  "", "", "", "", "", "", "", "", "", "", "", "", "", "", "", "", "", "", "", 
  "", "", "", 63.89, 2.6545864*^7, 50.885, 18.8, 3.165, 1.919, 3364.926, 
  23.8, 244.661, 7.2, "", "", 2.735, 1.3, 59.29, 0.563}, 
 {"CMR", "Africa", "Cameroon", "2020-05-25", 4890., 0., 194.429, 165., 0., 
  3.571, 184.209, 0., 7.324, 6.216, 0., 0.135, 1.27, "", "", "", "", "", "", 
  "", "", "", "", "", "", "", "", "", "", "", "", "", "", "", "", "", "", "", 
  "", 63.89, 2.6545864*^7, 50.885, 18.8, 3.165, 1.919, 3364.926, 23.8, 
  244.661, 7.2, "", "", 2.735, 1.3, 59.29, 0.563}, 
 {"CMR", "Africa", "Cameroon", "2020-05-26", 5436., 546., 272.429, 175., 10., 
  5., 204.778, 20.568, 10.263, 6.592, 0.377, 0.188, 1.26, "", "", "", "", "", 
  "", "", "", "", "", "", "", "", "", "", "", "", "", "", "", "", "", "", "", 
  "", "", 63.89, 2.6545864*^7, 50.885, 18.8, 3.165, 1.919, 3364.926, 23.8, 
  244.661, 7.2, "", "", 2.735, 1.3, 59.29, 0.563}, 
 {"CMR", "Africa", "Cameroon", "2020-05-27", 5436., 0., 243.286, 175., 0., 
  4.143, 204.778, 0., 9.165, 6.592, 0., 0.156, 1.25, "", "", "", "", "", "", 
  "", "", "", "", "", "", "", "", "", "", "", "", "", "", "", "", "", "", "", 
  "", 63.89, 2.6545864*^7, 50.885, 18.8, 3.165, 1.919, 3364.926, 23.8, 
  244.661, 7.2, "", "", 2.735, 1.3, 59.29, 0.563}, 
 {"CMR", "Africa", "Cameroon", "2020-05-28", 5436., 0., 164., 175., 0., 
  2.714, 204.778, 0., 6.178, 6.592, 0., 0.102, 1.24, "", "", "", "", "", "", 
  "", "", "", "", "", "", "", "", "", "", "", "", "", "", "", "", "", "", "", 
  "", 63.89, 2.6545864*^7, 50.885, 18.8, 3.165, 1.919, 3364.926, 23.8, 
  244.661, 7.2, "", "", 2.735, 1.3, 59.29, 0.563}, 
 {"CMR", "Africa", "Cameroon", "2020-05-29", 5436., 0., 148., 177., 2., 
  2.571, 204.778, 0., 5.575, 6.668, 0.075, 0.097, 1.24, "", "", "", "", "", 
  "", "", "", "", "", "", "", "", "", "", "", "", "", "", "", "", "", "", "", 
  "", "", 63.89, 2.6545864*^7, 50.885, 18.8, 3.165, 1.919, 3364.926, 23.8, 
  244.661, 7.2, "", "", 2.735, 1.3, 59.29, 0.563}, 
 {"CMR", "Africa", "Cameroon", "2020-05-30", 5904., 468., 214.857, 191., 14., 
  4.571, 222.408, 17.63, 8.094, 7.195, 0.527, 0.172, 1.23, "", "", "", "", 
  "", "", "", "", "", "", "", "", "", "", "", "", "", "", "", "", "", "", "", 
  "", "", "", 63.89, 2.6545864*^7, 50.885, 18.8, 3.165, 1.919, 3364.926, 
  23.8, 244.661, 7.2, "", "", 2.735, 1.3, 59.29, 0.563}, 
 {"CMR", "Africa", "Cameroon", "2020-05-31", 5904., 0., 144.857, 191., 0., 
  3.714, 222.408, 0., 5.457, 7.195, 0., 0.14, 1.23, "", "", "", "", "", "", 
  "", "", "", "", "", "", "", "", "", "", "", "", "", "", "", "", "", "", "", 
  "", 63.89, 2.6545864*^7, 50.885, 18.8, 3.165, 1.919, 3364.926, 23.8, 
  244.661, 7.2, "", "", 2.735, 1.3, 59.29, 0.563}, 
 {"CMR", "Africa", "Cameroon", "2020-06-01", 6397., 493., 215.286, 199., 8., 
  4.857, 240.979, 18.572, 8.11, 7.496, 0.301, 0.183, 1.22, "", "", "", "", 
  "", "", "", "", "", "", "", "", "", "", "", "", "", "", "", "", "", "", "", 
  "", "", "", 60.19, 2.6545864*^7, 50.885, 18.8, 3.165, 1.919, 3364.926, 
  23.8, 244.661, 7.2, "", "", 2.735, 1.3, 59.29, 0.563}, 
 {"CMR", "Africa", "Cameroon", "2020-06-02", 6585., 188., 164.143, 200., 1., 
  3.571, 248.061, 7.082, 6.183, 7.534, 0.038, 0.135, 1.21, "", "", "", "", 
  "", "", "", "", "", "", "", "", "", "", "", "", "", "", "", "", "", "", "", 
  "", "", "", 60.19, 2.6545864*^7, 50.885, 18.8, 3.165, 1.919, 3364.926, 
  23.8, 244.661, 7.2, "", "", 2.735, 1.3, 59.29, 0.563}, 
 {"CMR", "Africa", "Cameroon", "2020-06-03", 6585., 0., 164.143, 200., 0., 
  3.571, 248.061, 0., 6.183, 7.534, 0., 0.135, 1.2, "", "", "", "", "", "", 
  "", "", "", "", "", "", "", "", "", "", "", "", "", "", "", "", "", "", "", 
  "", 60.19, 2.6545864*^7, 50.885, 18.8, 3.165, 1.919, 3364.926, 23.8, 
  244.661, 7.2, "", "", 2.735, 1.3, 59.29, 0.563}, 
 {"CMR", "Africa", "Cameroon", "2020-06-04", 6789., 204., 193.286, 203., 3., 
  4., 255.746, 7.685, 7.281, 7.647, 0.113, 0.151, 1.2, "", "", "", "", "", 
  "", "", "", "", "", "", "", "", "", "", "", "", "", "", "", "", "", "", "", 
  "", "", 60.19, 2.6545864*^7, 50.885, 18.8, 3.165, 1.919, 3364.926, 23.8, 
  244.661, 7.2, "", "", 2.735, 1.3, 59.29, 0.563}, 
 {"CMR", "Africa", "Cameroon", "2020-06-05", 7392., 603., 279.429, 205., 2., 
  4., 278.461, 22.715, 10.526, 7.722, 0.075, 0.151, 1.19, "", "", "", "", "", 
  "", "", "", "", "", "", "", "", "", "", "", "", "", "", "", "", "", "", "", 
  "", "", 60.19, 2.6545864*^7, 50.885, 18.8, 3.165, 1.919, 3364.926, 23.8, 
  244.661, 7.2, "", "", 2.735, 1.3, 59.29, 0.563}, 
 {"CMR", "Africa", "Cameroon", "2020-06-06", 7599., 207., 242.143, 212., 7., 
  3., 286.259, 7.798, 9.122, 7.986, 0.264, 0.113, 1.18, "", "", "", "", "", 
  "", "", "", "", "", "", "", "", "", "", "", "", "", "", "", "", "", "", "", 
  "", "", 60.19, 2.6545864*^7, 50.885, 18.8, 3.165, 1.919, 3364.926, 23.8, 
  244.661, 7.2, "", "", 2.735, 1.3, 59.29, 0.563}, 
 {"CMR", "Africa", "Cameroon", "2020-06-07", 7908., 309., 286.286, 212., 0., 
  3., 297.9, 11.64, 10.785, 7.986, 0., 0.113, 1.18, "", "", "", "", "", "", 
  "", "", "", "", "", "", "", "", "", "", "", "", "", "", "", "", "", "", "", 
  "", 60.19, 2.6545864*^7, 50.885, 18.8, 3.165, 1.919, 3364.926, 23.8, 
  244.661, 7.2, "", "", 2.735, 1.3, 59.29, 0.563}, 
 {"CMR", "Africa", "Cameroon", "2020-06-08", 8060., 152., 237.571, 212., 0., 
  1.857, 303.625, 5.726, 8.949, 7.986, 0., 0.07, 1.17, "", "", "", "", "", 
  "", "", "", "", "", "", "", "", "", "", "", "", "", "", "", "", "", "", "", 
  "", "", 60.19, 2.6545864*^7, 50.885, 18.8, 3.165, 1.919, 3364.926, 23.8, 
  244.661, 7.2, "", "", 2.735, 1.3, 59.29, 0.563}, 
 {"CMR", "Africa", "Cameroon", "2020-06-09", 8312., 252., 246.714, 212., 0., 
  1.714, 313.118, 9.493, 9.294, 7.986, 0., 0.065, 1.16, "", "", "", "", "", 
  "", "", "", "", "", "", "", "", "", "", "", "", "", "", "", "", "", "", "", 
  "", "", 60.19, 2.6545864*^7, 50.885, 18.8, 3.165, 1.919, 3364.926, 23.8, 
  244.661, 7.2, "", "", 2.735, 1.3, 59.29, 0.563}, 
 {"CMR", "Africa", "Cameroon", "2020-06-10", 8681., 369., 299.429, 212., 0., 
  1.714, 327.019, 13.9, 11.28, 7.986, 0., 0.065, 1.15, "", "", "", "", "", 
  "", "", "", "", "", "", "", "", "", "", "", "", "", "", "", "", "", "", "", 
  "", "", 60.19, 2.6545864*^7, 50.885, 18.8, 3.165, 1.919, 3364.926, 23.8, 
  244.661, 7.2, "", "", 2.735, 1.3, 59.29, 0.563}, 
 {"CMR", "Africa", "Cameroon", "2020-06-11", 8681., 0., 270.286, 212., 0., 
  1.286, 327.019, 0., 10.182, 7.986, 0., 0.048, 1.15, "", "", "", "", "", "", 
  "", "", "", "", "", "", "", "", "", "", "", "", "", "", "", "", "", "", "", 
  "", 60.19, 2.6545864*^7, 50.885, 18.8, 3.165, 1.919, 3364.926, 23.8, 
  244.661, 7.2, "", "", 2.735, 1.3, 59.29, 0.563}, 
 {"CMR", "Africa", "Cameroon", "2020-06-12", 8681., 0., 184.143, 212., 0., 
  1., 327.019, 0., 6.937, 7.986, 0., 0.038, 1.14, "", "", "", "", "", "", "", 
  "", "", "", "", "", "", "", "", "", "", "", "", "", "", "", "", "", "", "", 
  60.19, 2.6545864*^7, 50.885, 18.8, 3.165, 1.919, 3364.926, 23.8, 244.661, 
  7.2, "", "", 2.735, 1.3, 59.29, 0.563}, {"CMR", "Africa", "Cameroon", 
  "2020-06-13", 8681., 0., 154.571, 212., 0., 0., 327.019, 0., 5.823, 7.986, 
  0., 0., 1.14, "", "", "", "", "", "", "", "", "", "", "", "", "", "", "", 
  "", "", "", "", "", "", "", "", "", "", "", 60.19, 2.6545864*^7, 50.885, 
  18.8, 3.165, 1.919, 3364.926, 23.8, 244.661, 7.2, "", "", 2.735, 1.3, 
  59.29, 0.563}, {"CMR", "Africa", "Cameroon", "2020-06-14", 8681., 0., 
  110.429, 212., 0., 0., 327.019, 0., 4.16, 7.986, 0., 0., 1.13, "", "", "", 
  "", "", "", "", "", "", "", "", "", "", "", "", "", "", "", "", "", "", "", 
  "", "", "", "", 60.19, 2.6545864*^7, 50.885, 18.8, 3.165, 1.919, 3364.926, 
  23.8, 244.661, 7.2, "", "", 2.735, 1.3, 59.29, 0.563}, 
 {"CMR", "Africa", "Cameroon", "2020-06-15", 9864., 1183., 257.714, 276., 
  64., 9.143, 371.583, 44.564, 9.708, 10.397, 2.411, 0.344, 1.13, "", "", "", 
  "", "", "", "", "", "", "", "", "", "", "", "", "", "", "", "", "", "", "", 
  "", "", "", "", 60.19, 2.6545864*^7, 50.885, 18.8, 3.165, 1.919, 3364.926, 
  23.8, 244.661, 7.2, "", "", 2.735, 1.3, 59.29, 0.563}, 
 {"CMR", "Africa", "Cameroon", "2020-06-16", 9864., 0., 221.714, 276., 0., 
  9.143, 371.583, 0., 8.352, 10.397, 0., 0.344, 1.12, "", "", "", "", "", "", 
  "", "", "", "", "", "", "", "", "", "", "", "", "", "", "", "", "", "", "", 
  "", 60.19, 2.6545864*^7, 50.885, 18.8, 3.165, 1.919, 3364.926, 23.8, 
  244.661, 7.2, "", "", 2.735, 1.3, 59.29, 0.563}, 
 {"CMR", "Africa", "Cameroon", "2020-06-17", 9864., 0., 169., 276., 0., 
  9.143, 371.583, 0., 6.366, 10.397, 0., 0.344, 1.11, "", "", "", "", "", "", 
  "", "", "", "", "", "", "", "", "", "", "", "", "", "", "", "", "", "", "", 
  "", 60.19, 2.6545864*^7, 50.885, 18.8, 3.165, 1.919, 3364.926, 23.8, 
  244.661, 7.2, "", "", 2.735, 1.3, 59.29, 0.563}, 
 {"CMR", "Africa", "Cameroon", "2020-06-18", 9864., 0., 169., 276., 0., 
  9.143, 371.583, 0., 6.366, 10.397, 0., 0.344, 1.1, "", "", "", "", "", "", 
  "", "", "", "", "", "", "", "", "", "", "", "", "", "", "", "", "", "", "", 
  "", 60.19, 2.6545864*^7, 50.885, 18.8, 3.165, 1.919, 3364.926, 23.8, 
  244.661, 7.2, "", "", 2.735, 1.3, 59.29, 0.563}, 
 {"CMR", "Africa", "Cameroon", "2020-06-19", 10638., 774., 279.571, 282., 6., 
  10., 400.74, 29.157, 10.532, 10.623, 0.226, 0.377, 1.09, "", "", "", "", 
  "", "", "", "", "", "", "", "", "", "", "", "", "", "", "", "", "", "", "", 
  "", "", "", 60.19, 2.6545864*^7, 50.885, 18.8, 3.165, 1.919, 3364.926, 
  23.8, 244.661, 7.2, "", "", 2.735, 1.3, 59.29, 0.563}, 
 {"CMR", "Africa", "Cameroon", "2020-06-20", 11610., 972., 418.429, 301., 
  19., 12.714, 437.356, 36.616, 15.762, 11.339, 0.716, 0.479, 1.08, "", "", 
  "", "", "", "", "", "", "", "", "", "", "", "", "", "", "", "", "", "", "", 
  "", "", "", "", "", 60.19, 2.6545864*^7, 50.885, 18.8, 3.165, 1.919, 
  3364.926, 23.8, 244.661, 7.2, "", "", 2.735, 1.3, 59.29, 0.563}, 
 {"CMR", "Africa", "Cameroon", "2020-06-21", 11892., 282., 458.714, 303., 2., 
  13., 447.979, 10.623, 17.28, 11.414, 0.075, 0.49, 1.07, "", "", "", "", "", 
  "", "", "", "", "", "", "", "", "", "", "", "", "", "", "", "", "", "", "", 
  "", "", 60.19, 2.6545864*^7, 50.885, 18.8, 3.165, 1.919, 3364.926, 23.8, 
  244.661, 7.2, "", "", 2.735, 1.3, 59.29, 0.563}, 
 {"CMR", "Africa", "Cameroon", "2020-06-22", 12041., 149., 311., 308., 5., 
  4.571, 453.592, 5.613, 11.716, 11.603, 0.188, 0.172, 1.05, "", "", "", "", 
  "", "", "", "", "", "", "", "", "", "", "", "", "", "", "", "", "", "", "", 
  "", "", "", 60.19, 2.6545864*^7, 50.885, 18.8, 3.165, 1.919, 3364.926, 
  23.8, 244.661, 7.2, "", "", 2.735, 1.3, 59.29, 0.563}, 
 {"CMR", "Africa", "Cameroon", "2020-06-23", 12270., 229., 343.714, 313., 5., 
  5.286, 462.219, 8.627, 12.948, 11.791, 0.188, 0.199, 1.04, "", "", "", "", 
  "", "", "", "", "", "", "", "", "", "", "", "", "", "", "", "", "", "", "", 
  "", "", "", 60.19, 2.6545864*^7, 50.885, 18.8, 3.165, 1.919, 3364.926, 
  23.8, 244.661, 7.2, "", "", 2.735, 1.3, 59.29, 0.563}, 
 {"CMR", "Africa", "Cameroon", "2020-06-24", 12592., 322., 389.714, 313., 0., 
  5.286, 474.349, 12.13, 14.681, 11.791, 0., 0.199, 1.03, "", "", "", "", "", 
  "", "", "", "", "", "", "", "", "", "", "", "", "", "", "", "", "", "", "", 
  "", "", 60.19, 2.6545864*^7, 50.885, 18.8, 3.165, 1.919, 3364.926, 23.8, 
  244.661, 7.2, "", "", 2.735, 1.3, 59.29, 0.563}, 
 {"CMR", "Africa", "Cameroon", "2020-06-25", 12592., 0., 389.714, 313., 0., 
  5.286, 474.349, 0., 14.681, 11.791, 0., 0.199, 1.02, "", "", "", "", "", 
  "", "", "", "", "", "", "", "", "", "", "", "", "", "", "", "", "", "", "", 
  "", "", 60.19, 2.6545864*^7, 50.885, 18.8, 3.165, 1.919, 3364.926, 23.8, 
  244.661, 7.2, "", "", 2.735, 1.3, 59.29, 0.563}, 
 {"CMR", "Africa", "Cameroon", "2020-06-26", 12592., 0., 279.143, 313., 0., 
  4.429, 474.349, 0., 10.515, 11.791, 0., 0.167, 1.01, "", "", "", "", "", 
  "", "", "", "", "", "", "", "", "", "", "", "", "", "", "", "", "", "", "", 
  "", "", 60.19, 2.6545864*^7, 50.885, 18.8, 3.165, 1.919, 3364.926, 23.8, 
  244.661, 7.2, "", "", 2.735, 1.3, 59.29, 0.563}, 
 {"CMR", "Africa", "Cameroon", "2020-06-27", 12592., 0., 140.286, 313., 0., 
  1.714, 474.349, 0., 5.285, 11.791, 0., 0.065, 1., "", "", "", "", "", "", 
  "", "", "", "", "", "", "", "", "", "", "", "", "", "", "", "", "", "", "", 
  "", 60.19, 2.6545864*^7, 50.885, 18.8, 3.165, 1.919, 3364.926, 23.8, 
  244.661, 7.2, "", "", 2.735, 1.3, 59.29, 0.563}, 
 {"CMR", "Africa", "Cameroon", "2020-06-28", 12592., 0., 100., 313., 0., 
  1.429, 474.349, 0., 3.767, 11.791, 0., 0.054, 0.99, "", "", "", "", "", "", 
  "", "", "", "", "", "", "", "", "", "", "", "", "", "", "", "", "", "", "", 
  "", 60.19, 2.6545864*^7, 50.885, 18.8, 3.165, 1.919, 3364.926, 23.8, 
  244.661, 7.2, "", "", 2.735, 1.3, 59.29, 0.563}, 
 {"CMR", "Africa", "Cameroon", "2020-06-29", 12592., 0., 78.714, 313., 0., 
  0.714, 474.349, 0., 2.965, 11.791, 0., 0.027, 0.98, "", "", "", "", "", "", 
  "", "", "", "", "", "", "", "", "", "", "", "", "", "", "", "", "", "", "", 
  "", 60.19, 2.6545864*^7, 50.885, 18.8, 3.165, 1.919, 3364.926, 23.8, 
  244.661, 7.2, "", "", 2.735, 1.3, 59.29, 0.563}, 
 {"CMR", "Africa", "Cameroon", "2020-06-30", 12592., 0., 46., 313., 0., 0., 
  474.349, 0., 1.733, 11.791, 0., 0., 0.97, "", "", "", "", "", "", "", "", 
  "", "", "", "", "", "", "", "", "", "", "", "", "", "", "", "", "", "", 
  60.19, 2.6545864*^7, 50.885, 18.8, 3.165, 1.919, 3364.926, 23.8, 244.661, 
  7.2, "", "", 2.735, 1.3, 59.29, 0.563}, {"CMR", "Africa", "Cameroon", 
  "2020-07-01", 12592., 0., 0., 313., 0., 0., 474.349, 0., 0., 11.791, 0., 
  0., 0.96, "", "", "", "", "", "", "", "", "", "", "", "", "", "", "", "", 
  "", "", "", "", "", "", "", "", "", "", 60.19, 2.6545864*^7, 50.885, 18.8, 
  3.165, 1.919, 3364.926, 23.8, 244.661, 7.2, "", "", 2.735, 1.3, 59.29, 
  0.563}, {"CMR", "Africa", "Cameroon", "2020-07-02", 12592., 0., 0., 313., 
  0., 0., 474.349, 0., 0., 11.791, 0., 0., 0.96, "", "", "", "", "", "", "", 
  "", "", "", "", "", "", "", "", "", "", "", "", "", "", "", "", "", "", "", 
  60.19, 2.6545864*^7, 50.885, 18.8, 3.165, 1.919, 3364.926, 23.8, 244.661, 
  7.2, "", "", 2.735, 1.3, 59.29, 0.563}, {"CMR", "Africa", "Cameroon", 
  "2020-07-03", 12592., 0., 0., 313., 0., 0., 474.349, 0., 0., 11.791, 0., 
  0., 0.95, "", "", "", "", "", "", "", "", "", "", "", "", "", "", "", "", 
  "", "", "", "", "", "", "", "", "", "", 60.19, 2.6545864*^7, 50.885, 18.8, 
  3.165, 1.919, 3364.926, 23.8, 244.661, 7.2, "", "", 2.735, 1.3, 59.29, 
  0.563}, {"CMR", "Africa", "Cameroon", "2020-07-04", 12592., 0., 0., 313., 
  0., 0., 474.349, 0., 0., 11.791, 0., 0., 0.95, "", "", "", "", "", "", "", 
  "", "", "", "", "", "", "", "", "", "", "", "", "", "", "", "", "", "", "", 
  60.19, 2.6545864*^7, 50.885, 18.8, 3.165, 1.919, 3364.926, 23.8, 244.661, 
  7.2, "", "", 2.735, 1.3, 59.29, 0.563}, {"CMR", "Africa", "Cameroon", 
  "2020-07-05", 12592., 0., 0., 313., 0., 0., 474.349, 0., 0., 11.791, 0., 
  0., 0.95, "", "", "", "", "", "", "", "", "", "", "", "", "", "", "", "", 
  "", "", "", "", "", "", "", "", "", "", 60.19, 2.6545864*^7, 50.885, 18.8, 
  3.165, 1.919, 3364.926, 23.8, 244.661, 7.2, "", "", 2.735, 1.3, 59.29, 
  0.563}, {"CMR", "Africa", "Cameroon", "2020-07-06", 12592., 0., 0., 313., 
  0., 0., 474.349, 0., 0., 11.791, 0., 0., 0.94, "", "", "", "", "", "", "", 
  "", "", "", "", "", "", "", "", "", "", "", "", "", "", "", "", "", "", "", 
  60.19, 2.6545864*^7, 50.885, 18.8, 3.165, 1.919, 3364.926, 23.8, 244.661, 
  7.2, "", "", 2.735, 1.3, 59.29, 0.563}, {"CMR", "Africa", "Cameroon", 
  "2020-07-07", 14916., 2324., 332., 359., 46., 6.571, 561.895, 87.547, 
  12.507, 13.524, 1.733, 0.248, 0.94, "", "", "", "", "", "", "", "", "", "", 
  "", "", "", "", "", "", "", "", "", "", "", "", "", "", "", "", 60.19, 
  2.6545864*^7, 50.885, 18.8, 3.165, 1.919, 3364.926, 23.8, 244.661, 7.2, "", 
  "", 2.735, 1.3, 59.29, 0.563}, {"CMR", "Africa", "Cameroon", "2020-07-08", 
  14916., 0., 332., 359., 0., 6.571, 561.895, 0., 12.507, 13.524, 0., 0.248, 
  0.94, "", "", "", "", "", "", "", "", "", "", "", "", "", "", "", "", "", 
  "", "", "", "", "", "", "", "", "", 60.19, 2.6545864*^7, 50.885, 18.8, 
  3.165, 1.919, 3364.926, 23.8, 244.661, 7.2, "", "", 2.735, 1.3, 59.29, 
  0.563}, {"CMR", "Africa", "Cameroon", "2020-07-09", 14916., 0., 332., 359., 
  0., 6.571, 561.895, 0., 12.507, 13.524, 0., 0.248, 0.94, "", "", "", "", 
  "", "", "", "", "", "", "", "", "", "", "", "", "", "", "", "", "", "", "", 
  "", "", "", 60.19, 2.6545864*^7, 50.885, 18.8, 3.165, 1.919, 3364.926, 
  23.8, 244.661, 7.2, "", "", 2.735, 1.3, 59.29, 0.563}, 
 {"CMR", "Africa", "Cameroon", "2020-07-10", 14916., 0., 332., 359., 0., 
  6.571, 561.895, 0., 12.507, 13.524, 0., 0.248, 0.94, "", "", "", "", "", 
  "", "", "", "", "", "", "", "", "", "", "", "", "", "", "", "", "", "", "", 
  "", "", 60.19, 2.6545864*^7, 50.885, 18.8, 3.165, 1.919, 3364.926, 23.8, 
  244.661, 7.2, "", "", 2.735, 1.3, 59.29, 0.563}, 
 {"CMR", "Africa", "Cameroon", "2020-07-11", 15173., 257., 368.714, 359., 0., 
  6.571, 571.577, 9.681, 13.89, 13.524, 0., 0.248, 0.94, "", "", "", "", "", 
  "", "", "", "", "", "", "", "", "", "", "", "", "", "", "", "", "", "", "", 
  "", "", 60.19, 2.6545864*^7, 50.885, 18.8, 3.165, 1.919, 3364.926, 23.8, 
  244.661, 7.2, "", "", 2.735, 1.3, 59.29, 0.563}, 
 {"CMR", "Africa", "Cameroon", "2020-07-12", 15173., 0., 368.714, 359., 0., 
  6.571, 571.577, 0., 13.89, 13.524, 0., 0.248, 0.95, "", "", "", "", "", "", 
  "", "", "", "", "", "", "", "", "", "", "", "", "", "", "", "", "", "", "", 
  "", 60.19, 2.6545864*^7, 50.885, 18.8, 3.165, 1.919, 3364.926, 23.8, 
  244.661, 7.2, "", "", 2.735, 1.3, 59.29, 0.563}, 
 {"CMR", "Africa", "Cameroon", "2020-07-13", 15173., 0., 368.714, 359., 0., 
  6.571, 571.577, 0., 13.89, 13.524, 0., 0.248, 0.95, "", "", "", "", "", "", 
  "", "", "", "", "", "", "", "", "", "", "", "", "", "", "", "", "", "", "", 
  "", 60.19, 2.6545864*^7, 50.885, 18.8, 3.165, 1.919, 3364.926, 23.8, 
  244.661, 7.2, "", "", 2.735, 1.3, 59.29, 0.563}, 
 {"CMR", "Africa", "Cameroon", "2020-07-14", 15173., 0., 36.714, 359., 0., 
  0., 571.577, 0., 1.383, 13.524, 0., 0., 0.95, "", "", "", "", "", "", "", 
  "", "", "", "", "", "", "", "", "", "", "", "", "", "", "", "", "", "", "", 
  60.19, 2.6545864*^7, 50.885, 18.8, 3.165, 1.919, 3364.926, 23.8, 244.661, 
  7.2, "", "", 2.735, 1.3, 59.29, 0.563}, {"CMR", "Africa", "Cameroon", 
  "2020-07-15", 15173., 0., 36.714, 359., 0., 0., 571.577, 0., 1.383, 13.524, 
  0., 0., 0.95, "", "", "", "", "", "", "", "", "", "", "", "", "", "", "", 
  "", "", "", "", "", "", "", "", "", "", "", 60.19, 2.6545864*^7, 50.885, 
  18.8, 3.165, 1.919, 3364.926, 23.8, 244.661, 7.2, "", "", 2.735, 1.3, 
  59.29, 0.563}, {"CMR", "Africa", "Cameroon", "2020-07-16", 16157., 984., 
  177.286, 373., 14., 2., 608.645, 37.068, 6.678, 14.051, 0.527, 0.075, 0.96, 
  "", "", "", "", "", "", "", "", "", "", "", "", "", "", "", "", "", "", "", 
  "", "", "", "", "", "", "", 60.19, 2.6545864*^7, 50.885, 18.8, 3.165, 
  1.919, 3364.926, 23.8, 244.661, 7.2, "", "", 2.735, 1.3, 59.29, 0.563}, 
 {"CMR", "Africa", "Cameroon", "2020-07-17", 16157., 0., 177.286, 373., 0., 
  2., 608.645, 0., 6.678, 14.051, 0., 0.075, 0.96, "", "", "", "", "", "", 
  "", "", "", "", "", "", "", "", "", "", "", "", "", "", "", "", "", "", "", 
  "", 60.19, 2.6545864*^7, 50.885, 18.8, 3.165, 1.919, 3364.926, 23.8, 
  244.661, 7.2, "", "", 2.735, 1.3, 59.29, 0.563}, 
 {"CMR", "Africa", "Cameroon", "2020-07-18", 16157., 0., 140.571, 373., 0., 
  2., 608.645, 0., 5.295, 14.051, 0., 0.075, 0.96, "", "", "", "", "", "", 
  "", "", "", "", "", "", "", "", "", "", "", "", "", "", "", "", "", "", "", 
  "", 60.19, 2.6545864*^7, 50.885, 18.8, 3.165, 1.919, 3364.926, 23.8, 
  244.661, 7.2, "", "", 2.735, 1.3, 59.29, 0.563}, 
 {"CMR", "Africa", "Cameroon", "2020-07-19", 16157., 0., 140.571, 373., 0., 
  2., 608.645, 0., 5.295, 14.051, 0., 0.075, 0.96, "", "", "", "", "", "", 
  "", "", "", "", "", "", "", "", "", "", "", "", "", "", "", "", "", "", "", 
  "", 60.19, 2.6545864*^7, 50.885, 18.8, 3.165, 1.919, 3364.926, 23.8, 
  244.661, 7.2, "", "", 2.735, 1.3, 59.29, 0.563}, 
 {"CMR", "Africa", "Cameroon", "2020-07-20", 16157., 0., 140.571, 373., 0., 
  2., 608.645, 0., 5.295, 14.051, 0., 0.075, 0.96, "", "", "", "", "", "", 
  "", "", "", "", "", "", "", "", "", "", "", "", "", "", "", "", "", "", "", 
  "", 60.19, 2.6545864*^7, 50.885, 18.8, 3.165, 1.919, 3364.926, 23.8, 
  244.661, 7.2, "", "", 2.735, 1.3, 59.29, 0.563}, 
 {"CMR", "Africa", "Cameroon", "2020-07-21", 16522., 365., 192.714, 382., 9., 
  3.286, 622.395, 13.75, 7.26, 14.39, 0.339, 0.124, 0.96, "", "", "", "", "", 
  "", "", "", "", "", "", "", "", "", "", "", "", "", "", "", "", "", "", "", 
  "", "", 60.19, 2.6545864*^7, 50.885, 18.8, 3.165, 1.919, 3364.926, 23.8, 
  244.661, 7.2, "", "", 2.735, 1.3, 59.29, 0.563}, 
 {"CMR", "Africa", "Cameroon", "2020-07-22", 16522., 0., 192.714, 382., 0., 
  3.286, 622.395, 0., 7.26, 14.39, 0., 0.124, 0.96, "", "", "", "", "", "", 
  "", "", "", "", "", "", "", "", "", "", "", "", "", "", "", "", "", "", "", 
  "", 60.19, 2.6545864*^7, 50.885, 18.8, 3.165, 1.919, 3364.926, 23.8, 
  244.661, 7.2, "", "", 2.735, 1.3, 59.29, 0.563}, 
 {"CMR", "Africa", "Cameroon", "2020-07-23", 16522., 0., 52.143, 382., 0., 
  1.286, 622.395, 0., 1.964, 14.39, 0., 0.048, 0.96, "", "", "", "", "", "", 
  "", "", "", "", "", "", "", "", "", "", "", "", "", "", "", "", "", "", "", 
  "", 60.19, 2.6545864*^7, 50.885, 18.8, 3.165, 1.919, 3364.926, 23.8, 
  244.661, 7.2, "", "", 2.735, 1.3, 59.29, 0.563}, 
 {"CMR", "Africa", "Cameroon", "2020-07-24", 16708., 186., 78.714, 385., 3., 
  1.714, 629.401, 7.007, 2.965, 14.503, 0.113, 0.065, 0.96, "", "", "", "", 
  "", "", "", "", "", "", "", "", "", "", "", "", "", "", "", "", "", "", "", 
  "", "", "", 60.19, 2.6545864*^7, 50.885, 18.8, 3.165, 1.919, 3364.926, 
  23.8, 244.661, 7.2, "", "", 2.735, 1.3, 59.29, 0.563}, 
 {"CMR", "Africa", "Cameroon", "2020-07-25", 16708., 0., 78.714, 385., 0., 
  1.714, 629.401, 0., 2.965, 14.503, 0., 0.065, 0.96, "", "", "", "", "", "", 
  "", "", "", "", "", "", "", "", "", "", "", "", "", "", "", "", "", "", "", 
  "", 60.19, 2.6545864*^7, 50.885, 18.8, 3.165, 1.919, 3364.926, 23.8, 
  244.661, 7.2, "", "", 2.735, 1.3, 59.29, 0.563}, 
 {"CMR", "Africa", "Cameroon", "2020-07-26", 16708., 0., 78.714, 385., 0., 
  1.714, 629.401, 0., 2.965, 14.503, 0., 0.065, 0.97, "", "", "", "", "", "", 
  "", "", "", "", "", "", "", "", "", "", "", "", "", "", "", "", "", "", "", 
  "", 60.19, 2.6545864*^7, 50.885, 18.8, 3.165, 1.919, 3364.926, 23.8, 
  244.661, 7.2, "", "", 2.735, 1.3, 59.29, 0.563}, 
 {"CMR", "Africa", "Cameroon", "2020-07-27", 17110., 402., 136.143, 391., 6., 
  2.571, 644.545, 15.144, 5.129, 14.729, 0.226, 0.097, 0.97, "", "", "", "", 
  "", "", "", "", "", "", "", "", "", "", "", "", "", "", "", "", "", "", "", 
  "", "", "", 60.19, 2.6545864*^7, 50.885, 18.8, 3.165, 1.919, 3364.926, 
  23.8, 244.661, 7.2, "", "", 2.735, 1.3, 59.29, 0.563}, 
 {"CMR", "Africa", "Cameroon", "2020-07-28", 17179., 69., 93.857, 391., 0., 
  1.286, 647.144, 2.599, 3.536, 14.729, 0., 0.048, 0.97, "", "", "", "", "", 
  "", "", "", "", "", "", "", "", "", "", "", "", "", "", "", "", "", "", "", 
  "", "", 60.19, 2.6545864*^7, 50.885, 18.8, 3.165, 1.919, 3364.926, 23.8, 
  244.661, 7.2, "", "", 2.735, 1.3, 59.29, 0.563}, 
 {"CMR", "Africa", "Cameroon", "2020-07-29", 17255., 76., 104.714, 391., 0., 
  1.286, 650.007, 2.863, 3.945, 14.729, 0., 0.048, 0.97, "", "", "", "", "", 
  "", "", "", "", "", "", "", "", "", "", "", "", "", "", "", "", "", "", "", 
  "", "", 60.19, 2.6545864*^7, 50.885, 18.8, 3.165, 1.919, 3364.926, 23.8, 
  244.661, 7.2, "", "", 2.735, 1.3, 59.29, 0.563}, 
 {"CMR", "Africa", "Cameroon", "2020-07-30", 17255., 0., 104.714, 391., 0., 
  1.286, 650.007, 0., 3.945, 14.729, 0., 0.048, 0.97, "", "", "", "", "", "", 
  "", "", "", "", "", "", "", "", "", "", "", "", "", "", "", "", "", "", "", 
  "", 60.19, 2.6545864*^7, 50.885, 18.8, 3.165, 1.919, 3364.926, 23.8, 
  244.661, 7.2, "", "", 2.735, 1.3, 59.29, 0.563}, 
 {"CMR", "Africa", "Cameroon", "2020-07-31", 17255., 0., 78.143, 391., 0., 
  0.857, 650.007, 0., 2.944, 14.729, 0., 0.032, 0.97, "", "", "", "", "", "", 
  "", "", "", "", "", "", "", "", "", "", "", "", "", "", "", "", "", "", "", 
  "", 60.19, 2.6545864*^7, 50.885, 18.8, 3.165, 1.919, 3364.926, 23.8, 
  244.661, 7.2, "", "", 2.735, 1.3, 59.29, 0.563}, 
 {"CMR", "Africa", "Cameroon", "2020-08-01", 17255., 0., 78.143, 391., 0., 
  0.857, 650.007, 0., 2.944, 14.729, 0., 0.032, 0.98, "", "", "", "", "", "", 
  "", "", "", "", "", "", "", "", "", "", "", "", "", "", "", "", "", "", "", 
  "", 60.19, 2.6545864*^7, 50.885, 18.8, 3.165, 1.919, 3364.926, 23.8, 
  244.661, 7.2, "", "", 2.735, 1.3, 59.29, 0.563}, 
 {"CMR", "Africa", "Cameroon", "2020-08-02", 17255., 0., 78.143, 391., 0., 
  0.857, 650.007, 0., 2.944, 14.729, 0., 0.032, 0.98, "", "", "", "", "", "", 
  "", "", "", "", "", "", "", "", "", "", "", "", "", "", "", "", "", "", "", 
  "", 60.19, 2.6545864*^7, 50.885, 18.8, 3.165, 1.919, 3364.926, 23.8, 
  244.661, 7.2, "", "", 2.735, 1.3, 59.29, 0.563}, 
 {"CMR", "Africa", "Cameroon", "2020-08-03", 17255., 0., 20.714, 391., 0., 
  0., 650.007, 0., 0.78, 14.729, 0., 0., 0.98, "", "", "", "", "", "", "", 
  "", "", "", "", "", "", "", "", "", "", "", "", "", "", "", "", "", "", "", 
  60.19, 2.6545864*^7, 50.885, 18.8, 3.165, 1.919, 3364.926, 23.8, 244.661, 
  7.2, "", "", 2.735, 1.3, 59.29, 0.563}, {"CMR", "Africa", "Cameroon", 
  "2020-08-04", 17718., 463., 77., 391., 0., 0., 667.449, 17.442, 2.901, 
  14.729, 0., 0., 0.99, "", "", "", "", "", "", "", "", "", "", "", "", "", 
  "", "", "", "", "", "", "", "", "", "", "", "", "", 60.19, 2.6545864*^7, 
  50.885, 18.8, 3.165, 1.919, 3364.926, 23.8, 244.661, 7.2, "", "", 2.735, 
  1.3, 59.29, 0.563}, {"CMR", "Africa", "Cameroon", "2020-08-05", 17718., 0., 
  66.143, 391., 0., 0., 667.449, 0., 2.492, 14.729, 0., 0., 0.99, "", "", "", 
  "", "", "", "", "", "", "", "", "", "", "", "", "", "", "", "", "", "", "", 
  "", "", "", "", 60.19, 2.6545864*^7, 50.885, 18.8, 3.165, 1.919, 3364.926, 
  23.8, 244.661, 7.2, "", "", 2.735, 1.3, 59.29, 0.563}, 
 {"CMR", "Africa", "Cameroon", "2020-08-06", 17718., 0., 66.143, 391., 0., 
  0., 667.449, 0., 2.492, 14.729, 0., 0., 0.99, "", "", "", "", "", "", "", 
  "", "", "", "", "", "", "", "", "", "", "", "", "", "", "", "", "", "", "", 
  60.19, 2.6545864*^7, 50.885, 18.8, 3.165, 1.919, 3364.926, 23.8, 244.661, 
  7.2, "", "", 2.735, 1.3, 59.29, 0.563}, {"CMR", "Africa", "Cameroon", 
  "2020-08-07", 17718., 0., 66.143, 391., 0., 0., 667.449, 0., 2.492, 14.729, 
  0., 0., 0.99, "", "", "", "", "", "", "", "", "", "", "", "", "", "", "", 
  "", "", "", "", "", "", "", "", "", "", "", 60.19, 2.6545864*^7, 50.885, 
  18.8, 3.165, 1.919, 3364.926, 23.8, 244.661, 7.2, "", "", 2.735, 1.3, 
  59.29, 0.563}, {"CMR", "Africa", "Cameroon", "2020-08-08", 18042., 324., 
  112.429, 395., 4., 0.571, 679.654, 12.205, 4.235, 14.88, 0.151, 0.022, 
  0.99, "", "", "", "", "", "", "", "", "", "", "", "", "", "", "", "", "", 
  "", "", "", "", "", "", "", "", "", 60.19, 2.6545864*^7, 50.885, 18.8, 
  3.165, 1.919, 3364.926, 23.8, 244.661, 7.2, "", "", 2.735, 1.3, 59.29, 
  0.563}, {"CMR", "Africa", "Cameroon", "2020-08-09", 18042., 0., 112.429, 
  395., 0., 0.571, 679.654, 0., 4.235, 14.88, 0., 0.022, 0.99, "", "", "", 
  "", "", "", "", "", "", "", "", "", "", "", "", "", "", "", "", "", "", "", 
  "", "", "", "", 60.19, 2.6545864*^7, 50.885, 18.8, 3.165, 1.919, 3364.926, 
  23.8, 244.661, 7.2, "", "", 2.735, 1.3, 59.29, 0.563}, 
 {"CMR", "Africa", "Cameroon", "2020-08-10", 18042., 0., 112.429, 395., 0., 
  0.571, 679.654, 0., 4.235, 14.88, 0., 0.022, 0.98, "", "", "", "", "", "", 
  "", "", "", "", "", "", "", "", "", "", "", "", "", "", "", "", "", "", "", 
  "", 60.19, 2.6545864*^7, 50.885, 18.8, 3.165, 1.919, 3364.926, 23.8, 
  244.661, 7.2, "", "", 2.735, 1.3, 59.29, 0.563}, 
 {"CMR", "Africa", "Cameroon", "2020-08-11", 18213., 171., 70.714, 398., 3., 
  1., 686.096, 6.442, 2.664, 14.993, 0.113, 0.038, 0.98, "", "", "", "", "", 
  "", "", "", "", "", "", "", "", "", "", "", "", "", "", "", "", "", "", "", 
  "", "", 60.19, 2.6545864*^7, 50.885, 18.8, 3.165, 1.919, 3364.926, 23.8, 
  244.661, 7.2, "", "", 2.735, 1.3, 59.29, 0.563}, 
 {"CMR", "Africa", "Cameroon", "2020-08-12", 18263., 50., 77.857, 401., 3., 
  1.429, 687.979, 1.884, 2.933, 15.106, 0.113, 0.054, 0.98, "", "", "", "", 
  "", "", "", "", "", "", "", "", "", "", "", "", "", "", "", "", "", "", "", 
  "", "", "", 60.19, 2.6545864*^7, 50.885, 18.8, 3.165, 1.919, 3364.926, 
  23.8, 244.661, 7.2, "", "", 2.735, 1.3, 59.29, 0.563}, 
 {"CMR", "Africa", "Cameroon", "2020-08-13", 18308., 45., 84.286, 401., 0., 
  1.429, 689.674, 1.695, 3.175, 15.106, 0., 0.054, 0.98, "", "", "", "", "", 
  "", "", "", "", "", "", "", "", "", "", "", "", "", "", "", "", "", "", "", 
  "", "", 60.19, 2.6545864*^7, 50.885, 18.8, 3.165, 1.919, 3364.926, 23.8, 
  244.661, 7.2, "", "", 2.735, 1.3, 59.29, 0.563}, 
 {"CMR", "Africa", "Cameroon", "2020-08-14", 18469., 161., 107.286, 401., 0., 
  1.429, 695.739, 6.065, 4.042, 15.106, 0., 0.054, 0.98, "", "", "", "", "", 
  "", "", "", "", "", "", "", "", "", "", "", "", "", "", "", "", "", "", "", 
  "", "", 60.19, 2.6545864*^7, 50.885, 18.8, 3.165, 1.919, 3364.926, 23.8, 
  244.661, 7.2, "", "", 2.735, 1.3, 59.29, 0.563}, 
 {"CMR", "Africa", "Cameroon", "2020-08-15", 18469., 0., 61., 401., 0., 
  0.857, 695.739, 0., 2.298, 15.106, 0., 0.032, 0.98, "", "", "", "", "", "", 
  "", "", "", "", "", "", "", "", "", "", "", "", "", "", "", "", "", "", "", 
  "", 60.19, 2.6545864*^7, 50.885, 18.8, 3.165, 1.919, 3364.926, 23.8, 
  244.661, 7.2, "", "", 2.735, 1.3, 59.29, 0.563}, 
 {"CMR", "Africa", "Cameroon", "2020-08-16", 18469., 0., 61., 401., 0., 
  0.857, 695.739, 0., 2.298, 15.106, 0., 0.032, 0.98, "", "", "", "", "", "", 
  "", "", "", "", "", "", "", "", "", "", "", "", "", "", "", "", "", "", "", 
  "", 60.19, 2.6545864*^7, 50.885, 18.8, 3.165, 1.919, 3364.926, 23.8, 
  244.661, 7.2, "", "", 2.735, 1.3, 59.29, 0.563}, 
 {"CMR", "Africa", "Cameroon", "2020-08-17", 18582., 113., 77.143, 403., 2., 
  1.143, 699.996, 4.257, 2.906, 15.181, 0.075, 0.043, 0.98, "", "", "", "", 
  "", "", "", "", "", "", "", "", "", "", "", "", "", "", "", "", "", "", "", 
  "", "", "", 60.19, 2.6545864*^7, 50.885, 18.8, 3.165, 1.919, 3364.926, 
  23.8, 244.661, 7.2, "", "", 2.735, 1.3, 59.29, 0.563}, 
 {"CMR", "Africa", "Cameroon", "2020-08-18", 18599., 17., 55.143, 406., 3., 
  1.143, 700.636, 0.64, 2.077, 15.294, 0.113, 0.043, 0.98, "", "", "", "", 
  "", "", "", "", "", "", "", "", "", "", "", "", "", "", "", "", "", "", "", 
  "", "", "", 60.19, 2.6545864*^7, 50.885, 18.8, 3.165, 1.919, 3364.926, 
  23.8, 244.661, 7.2, "", "", 2.735, 1.3, 59.29, 0.563}, 
 {"CMR", "Africa", "Cameroon", "2020-08-19", 18624., 25., 51.571, 406., 0., 
  0.714, 701.578, 0.942, 1.943, 15.294, 0., 0.027, 0.98, "", "", "", "", "", 
  "", "", "", "", "", "", "", "", "", "", "", "", "", "", "", "", "", "", "", 
  "", "", 60.19, 2.6545864*^7, 50.885, 18.8, 3.165, 1.919, 3364.926, 23.8, 
  244.661, 7.2, "", "", 2.735, 1.3, 59.29, 0.563}, 
 {"CMR", "Africa", "Cameroon", "2020-08-20", 18762., 138., 64.857, 408., 2., 
  1., 706.777, 5.199, 2.443, 15.37, 0.075, 0.038, 0.98, "", "", "", "", "", 
  "", "", "", "", "", "", "", "", "", "", "", "", "", "", "", "", "", "", "", 
  "", "", 60.19, 2.6545864*^7, 50.885, 18.8, 3.165, 1.919, 3364.926, 23.8, 
  244.661, 7.2, "", "", 2.735, 1.3, 59.29, 0.563}, 
 {"CMR", "Africa", "Cameroon", "2020-08-21", 18762., 0., 41.857, 408., 0., 
  1., 706.777, 0., 1.577, 15.37, 0., 0.038, 0.98, "", "", "", "", "", "", "", 
  "", "", "", "", "", "", "", "", "", "", "", "", "", "", "", "", "", "", "", 
  60.19, 2.6545864*^7, 50.885, 18.8, 3.165, 1.919, 3364.926, 23.8, 244.661, 
  7.2, "", "", 2.735, 1.3, 59.29, 0.563}, {"CMR", "Africa", "Cameroon", 
  "2020-08-22", 18762., 0., 41.857, 408., 0., 1., 706.777, 0., 1.577, 15.37, 
  0., 0.038, 0.98, "", "", "", "", "", "", "", "", "", "", "", "", "", "", 
  "", "", "", "", "", "", "", "", "", "", "", "", 60.19, 2.6545864*^7, 
  50.885, 18.8, 3.165, 1.919, 3364.926, 23.8, 244.661, 7.2, "", "", 2.735, 
  1.3, 59.29, 0.563}, {"CMR", "Africa", "Cameroon", "2020-08-23", 18762., 0., 
  41.857, 408., 0., 1., 706.777, 0., 1.577, 15.37, 0., 0.038, 0.99, "", "", 
  "", "", "", "", "", "", "", "", "", "", "", "", "", "", "", "", "", "", "", 
  "", "", "", "", "", 60.19, 2.6545864*^7, 50.885, 18.8, 3.165, 1.919, 
  3364.926, 23.8, 244.661, 7.2, "", "", 2.735, 1.3, 59.29, 0.563}, 
 {"CMR", "Africa", "Cameroon", "2020-08-24", 18762., 0., 25.714, 408., 0., 
  0.714, 706.777, 0., 0.969, 15.37, 0., 0.027, 0.99, "", "", "", "", "", "", 
  "", "", "", "", "", "", "", "", "", "", "", "", "", "", "", "", "", "", "", 
  "", 60.19, 2.6545864*^7, 50.885, 18.8, 3.165, 1.919, 3364.926, 23.8, 
  244.661, 7.2, "", "", 2.735, 1.3, 59.29, 0.563}, 
 {"CMR", "Africa", "Cameroon", "2020-08-25", 18973., 211., 53.429, 410., 2., 
  0.571, 714.725, 7.949, 2.013, 15.445, 0.075, 0.022, 0.99, "", "", "", "", 
  "", "", "", "", "", "", "", "", "", "", "", "", "", "", "", "", "", "", "", 
  "", "", "", 60.19, 2.6545864*^7, 50.885, 18.8, 3.165, 1.919, 3364.926, 
  23.8, 244.661, 7.2, "", "", 2.735, 1.3, 59.29, 0.563}, 
 {"CMR", "Africa", "Cameroon", "2020-08-26", 18973., 0., 49.857, 410., 0., 
  0.571, 714.725, 0., 1.878, 15.445, 0., 0.022, 0.99, "", "", "", "", "", "", 
  "", "", "", "", "", "", "", "", "", "", "", "", "", "", "", "", "", "", "", 
  "", 60.19, 2.6545864*^7, 50.885, 18.8, 3.165, 1.919, 3364.926, 23.8, 
  244.661, 7.2, "", "", 2.735, 1.3, 59.29, 0.563}, 
 {"CMR", "Africa", "Cameroon", "2020-08-27", 19142., 169., 54.286, 411., 1., 
  0.429, 721.092, 6.366, 2.045, 15.483, 0.038, 0.016, 0.99, "", "", "", "", 
  "", "", "", "", "", "", "", "", "", "", "", "", "", "", "", "", "", "", "", 
  "", "", "", 57.41, 2.6545864*^7, 50.885, 18.8, 3.165, 1.919, 3364.926, 
  23.8, 244.661, 7.2, "", "", 2.735, 1.3, 59.29, 0.563}, 
 {"CMR", "Africa", "Cameroon", "2020-08-28", 19142., 0., 54.286, 411., 0., 
  0.429, 721.092, 0., 2.045, 15.483, 0., 0.016, 0.99, "", "", "", "", "", "", 
  "", "", "", "", "", "", "", "", "", "", "", "", "", "", "", "", "", "", "", 
  "", 57.41, 2.6545864*^7, 50.885, 18.8, 3.165, 1.919, 3364.926, 23.8, 
  244.661, 7.2, "", "", 2.735, 1.3, 59.29, 0.563}, 
 {"CMR", "Africa", "Cameroon", "2020-08-29", 19142., 0., 54.286, 411., 0., 
  0.429, 721.092, 0., 2.045, 15.483, 0., 0.016, 0.99, "", "", "", "", "", "", 
  "", "", "", "", "", "", "", "", "", "", "", "", "", "", "", "", "", "", "", 
  "", 57.41, 2.6545864*^7, 50.885, 18.8, 3.165, 1.919, 3364.926, 23.8, 
  244.661, 7.2, "", "", 2.735, 1.3, 59.29, 0.563}, 
 {"CMR", "Africa", "Cameroon", "2020-08-30", 19142., 0., 54.286, 411., 0., 
  0.429, 721.092, 0., 2.045, 15.483, 0., 0.016, 0.99, "", "", "", "", "", "", 
  "", "", "", "", "", "", "", "", "", "", "", "", "", "", "", "", "", "", "", 
  "", 57.41, 2.6545864*^7, 50.885, 18.8, 3.165, 1.919, 3364.926, 23.8, 
  244.661, 7.2, "", "", 2.735, 1.3, 59.29, 0.563}, 
 {"CMR", "Africa", "Cameroon", "2020-08-31", 19142., 0., 54.286, 411., 0., 
  0.429, 721.092, 0., 2.045, 15.483, 0., 0.016, 0.99, "", "", "", "", "", "", 
  "", "", "", "", "", "", "", "", "", "", "", "", "", "", "", "", "", "", "", 
  "", 57.41, 2.6545864*^7, 50.885, 18.8, 3.165, 1.919, 3364.926, 23.8, 
  244.661, 7.2, "", "", 2.735, 1.3, 59.29, 0.563}, 
 {"CMR", "Africa", "Cameroon", "2020-09-01", 19409., 267., 62.286, 414., 3., 
  0.571, 731.15, 10.058, 2.346, 15.596, 0.113, 0.022, 0.99, "", "", "", "", 
  "", "", "", "", "", "", "", "", "", "", "", "", "", "", "", "", "", "", "", 
  "", "", "", 57.41, 2.6545864*^7, 50.885, 18.8, 3.165, 1.919, 3364.926, 
  23.8, 244.661, 7.2, "", "", 2.735, 1.3, 59.29, 0.563}, 
 {"CMR", "Africa", "Cameroon", "2020-09-02", 19460., 51., 69.571, 415., 1., 
  0.714, 733.071, 1.921, 2.621, 15.633, 0.038, 0.027, 0.99, "", "", "", "", 
  "", "", "", "", "", "", "", "", "", "", "", "", "", "", "", "", "", "", "", 
  "", "", "", 57.41, 2.6545864*^7, 50.885, 18.8, 3.165, 1.919, 3364.926, 
  23.8, 244.661, 7.2, "", "", 2.735, 1.3, 59.29, 0.563}, 
 {"CMR", "Africa", "Cameroon", "2020-09-03", 19604., 144., 66., 415., 0., 
  0.571, 738.495, 5.425, 2.486, 15.633, 0., 0.022, 0.99, "", "", "", "", "", 
  "", "", "", "", "", "", "", "", "", "", "", "", "", "", "", "", "", "", "", 
  "", "", 57.41, 2.6545864*^7, 50.885, 18.8, 3.165, 1.919, 3364.926, 23.8, 
  244.661, 7.2, "", "", 2.735, 1.3, 59.29, 0.563}, 
 {"CMR", "Africa", "Cameroon", "2020-09-04", 19604., 0., 66., 415., 0., 
  0.571, 738.495, 0., 2.486, 15.633, 0., 0.022, 0.98, "", "", "", "", "", "", 
  "", "", "", "", "", "", "", "", "", "", "", "", "", "", "", "", "", "", "", 
  "", 57.41, 2.6545864*^7, 50.885, 18.8, 3.165, 1.919, 3364.926, 23.8, 
  244.661, 7.2, "", "", 2.735, 1.3, 59.29, 0.563}, 
 {"CMR", "Africa", "Cameroon", "2020-09-05", 19604., 0., 66., 415., 0., 
  0.571, 738.495, 0., 2.486, 15.633, 0., 0.022, 0.98, "", "", "", "", "", "", 
  "", "", "", "", "", "", "", "", "", "", "", "", "", "", "", "", "", "", "", 
  "", 57.41, 2.6545864*^7, 50.885, 18.8, 3.165, 1.919, 3364.926, 23.8, 
  244.661, 7.2, "", "", 2.735, 1.3, 59.29, 0.563}, 
 {"CMR", "Africa", "Cameroon", "2020-09-06", 19604., 0., 66., 415., 0., 
  0.571, 738.495, 0., 2.486, 15.633, 0., 0.022, 0.97, "", "", "", "", "", "", 
  "", "", "", "", "", "", "", "", "", "", "", "", "", "", "", "", "", "", "", 
  "", 57.41, 2.6545864*^7, 50.885, 18.8, 3.165, 1.919, 3364.926, 23.8, 
  244.661, 7.2, "", "", 2.735, 1.3, 59.29, 0.563}, 
 {"CMR", "Africa", "Cameroon", "2020-09-07", 19604., 0., 66., 415., 0., 
  0.571, 738.495, 0., 2.486, 15.633, 0., 0.022, 0.97, "", "", "", "", "", "", 
  "", "", "", "", "", "", "", "", "", "", "", "", "", "", "", "", "", "", "", 
  "", 57.41, 2.6545864*^7, 50.885, 18.8, 3.165, 1.919, 3364.926, 23.8, 
  244.661, 7.2, "", "", 2.735, 1.3, 59.29, 0.563}, 
 {"CMR", "Africa", "Cameroon", "2020-09-08", 19848., 244., 62.714, 415., 0., 
  0.143, 747.687, 9.192, 2.362, 15.633, 0., 0.005, 0.97, "", "", "", "", "", 
  "", "", "", "", "", "", "", "", "", "", "", "", "", "", "", "", "", "", "", 
  "", "", 57.41, 2.6545864*^7, 50.885, 18.8, 3.165, 1.919, 3364.926, 23.8, 
  244.661, 7.2, "", "", 2.735, 1.3, 59.29, 0.563}, 
 {"CMR", "Africa", "Cameroon", "2020-09-09", 19848., 0., 55.429, 415., 0., 
  0., 747.687, 0., 2.088, 15.633, 0., 0., 0.97, "", "", "", "", "", "", "", 
  "", "", "", "", "", "", "", "", "", "", "", "", "", "", "", "", "", "", "", 
  57.41, 2.6545864*^7, 50.885, 18.8, 3.165, 1.919, 3364.926, 23.8, 244.661, 
  7.2, "", "", 2.735, 1.3, 59.29, 0.563}, {"CMR", "Africa", "Cameroon", 
  "2020-09-10", 20009., 161., 57.857, 415., 0., 0., 753.752, 6.065, 2.18, 
  15.633, 0., 0., 0.96, "", "", "", "", "", "", "", "", "", "", "", "", "", 
  "", "", "", "", "", "", "", "", "", "", "", "", "", 57.41, 2.6545864*^7, 
  50.885, 18.8, 3.165, 1.919, 3364.926, 23.8, 244.661, 7.2, "", "", 2.735, 
  1.3, 59.29, 0.563}, {"CMR", "Africa", "Cameroon", "2020-09-11", 20009., 0., 
  57.857, 415., 0., 0., 753.752, 0., 2.18, 15.633, 0., 0., 0.96, "", "", "", 
  "", "", "", "", "", "", "", "", "", "", "", "", "", "", "", "", "", "", "", 
  "", "", "", "", 55.56, 2.6545864*^7, 50.885, 18.8, 3.165, 1.919, 3364.926, 
  23.8, 244.661, 7.2, "", "", 2.735, 1.3, 59.29, 0.563}, 
 {"CMR", "Africa", "Cameroon", "2020-09-12", 20009., 0., 57.857, 415., 0., 
  0., 753.752, 0., 2.18, 15.633, 0., 0., 0.95, "", "", "", "", "", "", "", 
  "", "", "", "", "", "", "", "", "", "", "", "", "", "", "", "", "", "", "", 
  55.56, 2.6545864*^7, 50.885, 18.8, 3.165, 1.919, 3364.926, 23.8, 244.661, 
  7.2, "", "", 2.735, 1.3, 59.29, 0.563}, {"CMR", "Africa", "Cameroon", 
  "2020-09-13", 20167., 158., 80.429, 415., 0., 0., 759.704, 5.952, 3.03, 
  15.633, 0., 0., 0.95, "", "", "", "", "", "", "", "", "", "", "", "", "", 
  "", "", "", "", "", "", "", "", "", "", "", "", "", 55.56, 2.6545864*^7, 
  50.885, 18.8, 3.165, 1.919, 3364.926, 23.8, 244.661, 7.2, "", "", 2.735, 
  1.3, 59.29, 0.563}, {"CMR", "Africa", "Cameroon", "2020-09-14", 20228., 
  61., 89.143, 415., 0., 0., 762.002, 2.298, 3.358, 15.633, 0., 0., 0.94, "", 
  "", "", "", "", "", "", "", "", "", "", "", "", "", "", "", "", "", "", "", 
  "", "", "", "", "", "", 55.56, 2.6545864*^7, 50.885, 18.8, 3.165, 1.919, 
  3364.926, 23.8, 244.661, 7.2, "", "", 2.735, 1.3, 59.29, 0.563}, 
 {"CMR", "Africa", "Cameroon", "2020-09-15", 20271., 43., 60.429, 415., 0., 
  0., 763.622, 1.62, 2.276, 15.633, 0., 0., 0.93, "", "", "", "", "", "", "", 
  "", "", "", "", "", "", "", "", "", "", "", "", "", "", "", "", "", "", "", 
  55.56, 2.6545864*^7, 50.885, 18.8, 3.165, 1.919, 3364.926, 23.8, 244.661, 
  7.2, "", "", 2.735, 1.3, 59.29, 0.563}, {"CMR", "Africa", "Cameroon", 
  "2020-09-16", 20303., 32., 65., 415., 0., 0., 764.827, 1.205, 2.449, 
  15.633, 0., 0., 0.93, "", "", "", "", "", "", "", "", "", "", "", "", "", 
  "", "", "", "", "", "", "", "", "", "", "", "", "", 55.56, 2.6545864*^7, 
  50.885, 18.8, 3.165, 1.919, 3364.926, 23.8, 244.661, 7.2, "", "", 2.735, 
  1.3, 59.29, 0.563}, {"CMR", "Africa", "Cameroon", "2020-09-17", 20303., 0., 
  42., 415., 0., 0., 764.827, 0., 1.582, 15.633, 0., 0., 0.92, "", "", "", 
  "", "", "", "", "", "", "", "", "", "", "", "", "", "", "", "", "", "", "", 
  "", "", "", "", 55.56, 2.6545864*^7, 50.885, 18.8, 3.165, 1.919, 3364.926, 
  23.8, 244.661, 7.2, "", "", 2.735, 1.3, 59.29, 0.563}, 
 {"CMR", "Africa", "Cameroon", "2020-09-18", 20371., 68., 51.714, 416., 1., 
  0.143, 767.389, 2.562, 1.948, 15.671, 0.038, 0.005, 0.92, "", "", "", "", 
  "", "", "", "", "", "", "", "", "", "", "", "", "", "", "", "", "", "", "", 
  "", "", "", 55.56, 2.6545864*^7, 50.885, 18.8, 3.165, 1.919, 3364.926, 
  23.8, 244.661, 7.2, "", "", 2.735, 1.3, 59.29, 0.563}, 
 {"CMR", "Africa", "Cameroon", "2020-09-19", 20431., 60., 60.286, 416., 0., 
  0.143, 769.649, 2.26, 2.271, 15.671, 0., 0.005, 0.92, "", "", "", "", "", 
  "", "", "", "", "", "", "", "", "", "", "", "", "", "", "", "", "", "", "", 
  "", "", 55.56, 2.6545864*^7, 50.885, 18.8, 3.165, 1.919, 3364.926, 23.8, 
  244.661, 7.2, "", "", 2.735, 1.3, 59.29, 0.563}, 
 {"CMR", "Africa", "Cameroon", "2020-09-20", 20431., 0., 37.714, 416., 0., 
  0.143, 769.649, 0., 1.421, 15.671, 0., 0.005, 0.91, "", "", "", "", "", "", 
  "", "", "", "", "", "", "", "", "", "", "", "", "", "", "", "", "", "", "", 
  "", 55.56, 2.6545864*^7, 50.885, 18.8, 3.165, 1.919, 3364.926, 23.8, 
  244.661, 7.2, "", "", 2.735, 1.3, 59.29, 0.563}, 
 {"CMR", "Africa", "Cameroon", "2020-09-21", 20598., 167., 52.857, 416., 0., 
  0.143, 775.94, 6.291, 1.991, 15.671, 0., 0.005, 0.91, "", "", "", "", "", 
  "", "", "", "", "", "", "", "", "", "", "", "", "", "", "", "", "", "", "", 
  "", "", 55.56, 2.6545864*^7, 50.885, 18.8, 3.165, 1.919, 3364.926, 23.8, 
  244.661, 7.2, "", "", 2.735, 1.3, 59.29, 0.563}, 
 {"CMR", "Africa", "Cameroon", "2020-09-22", 20598., 0., 46.714, 416., 0., 
  0.143, 775.94, 0., 1.76, 15.671, 0., 0.005, 0.9, "", "", "", "", "", "", 
  "", "", "", "", "", "", "", "", "", "", "", "", "", "", "", "", "", "", "", 
  "", 52.78, 2.6545864*^7, 50.885, 18.8, 3.165, 1.919, 3364.926, 23.8, 
  244.661, 7.2, "", "", 2.735, 1.3, 59.29, 0.563}, 
 {"CMR", "Africa", "Cameroon", "2020-09-23", 20690., 92., 55.286, 416., 0., 
  0.143, 779.406, 3.466, 2.083, 15.671, 0., 0.005, 0.89, "", "", "", "", "", 
  "", "", "", "", "", "", "", "", "", "", "", "", "", "", "", "", "", "", "", 
  "", "", 52.78, 2.6545864*^7, 50.885, 18.8, 3.165, 1.919, 3364.926, 23.8, 
  244.661, 7.2, "", "", 2.735, 1.3, 59.29, 0.563}, 
 {"CMR", "Africa", "Cameroon", "2020-09-24", 20712., 22., 58.429, 418., 2., 
  0.429, 780.235, 0.829, 2.201, 15.746, 0.075, 0.016, 0.89, "", "", "", "", 
  "", "", "", "", "", "", "", "", "", "", "", "", "", "", "", "", "", "", "", 
  "", "", "", 52.78, 2.6545864*^7, 50.885, 18.8, 3.165, 1.919, 3364.926, 
  23.8, 244.661, 7.2, "", "", 2.735, 1.3, 59.29, 0.563}, 
 {"CMR", "Africa", "Cameroon", "2020-09-25", 20712., 0., 48.714, 418., 0., 
  0.286, 780.235, 0., 1.835, 15.746, 0., 0.011, 0.88, "", "", "", "", "", "", 
  "", "", "", "", "", "", "", "", "", "", "", "", "", "", "", "", "", "", "", 
  "", 52.78, 2.6545864*^7, 50.885, 18.8, 3.165, 1.919, 3364.926, 23.8, 
  244.661, 7.2, "", "", 2.735, 1.3, 59.29, 0.563}, 
 {"CMR", "Africa", "Cameroon", "2020-09-26", 20735., 23., 43.429, 418., 0., 
  0.286, 781.101, 0.866, 1.636, 15.746, 0., 0.011, 0.88, "", "", "", "", "", 
  "", "", "", "", "", "", "", "", "", "", "", "", "", "", "", "", "", "", "", 
  "", "", 52.78, 2.6545864*^7, 50.885, 18.8, 3.165, 1.919, 3364.926, 23.8, 
  244.661, 7.2, "", "", 2.735, 1.3, 59.29, 0.563}, 
 {"CMR", "Africa", "Cameroon", "2020-09-27", 20735., 0., 43.429, 418., 0., 
  0.286, 781.101, 0., 1.636, 15.746, 0., 0.011, 0.87, "", "", "", "", "", "", 
  "", "", "", "", "", "", "", "", "", "", "", "", "", "", "", "", "", "", "", 
  "", 52.78, 2.6545864*^7, 50.885, 18.8, 3.165, 1.919, 3364.926, 23.8, 
  244.661, 7.2, "", "", 2.735, 1.3, 59.29, 0.563}, 
 {"CMR", "Africa", "Cameroon", "2020-09-28", 20838., 103., 34.286, 418., 0., 
  0.286, 784.981, 3.88, 1.292, 15.746, 0., 0.011, 0.87, "", "", "", "", "", 
  "", "", "", "", "", "", "", "", "", "", "", "", "", "", "", "", "", "", "", 
  "", "", 52.78, 2.6545864*^7, 50.885, 18.8, 3.165, 1.919, 3364.926, 23.8, 
  244.661, 7.2, "", "", 2.735, 1.3, 59.29, 0.563}, 
 {"CMR", "Africa", "Cameroon", "2020-09-29", 20838., 0., 34.286, 418., 0., 
  0.286, 784.981, 0., 1.292, 15.746, 0., 0.011, 0.86, "", "", "", "", "", "", 
  "", "", "", "", "", "", "", "", "", "", "", "", "", "", "", "", "", "", "", 
  "", 52.78, 2.6545864*^7, 50.885, 18.8, 3.165, 1.919, 3364.926, 23.8, 
  244.661, 7.2, "", "", 2.735, 1.3, 59.29, 0.563}, 
 {"CMR", "Africa", "Cameroon", "2020-09-30", 20838., 0., 21.143, 418., 0., 
  0.286, 784.981, 0., 0.796, 15.746, 0., 0.011, 0.85, "", "", "", "", "", "", 
  "", "", "", "", "", "", "", "", "", "", "", "", "", "", "", "", "", "", "", 
  "", 52.78, 2.6545864*^7, 50.885, 18.8, 3.165, 1.919, 3364.926, 23.8, 
  244.661, 7.2, "", "", 2.735, 1.3, 59.29, 0.563}, 
 {"CMR", "Africa", "Cameroon", "2020-10-01", 20838., 0., 18., 418., 0., 0., 
  784.981, 0., 0.678, 15.746, 0., 0., 0.85, "", "", "", "", "", "", "", "", 
  "", "", "", "", "", "", "", "", "", "", "", "", "", "", "", "", "", "", 
  52.78, 2.6545864*^7, 50.885, 18.8, 3.165, 1.919, 3364.926, 23.8, 244.661, 
  7.2, "", "", 2.735, 1.3, 59.29, 0.563}, {"CMR", "Africa", "Cameroon", 
  "2020-10-02", 20924., 86., 30.286, 420., 2., 0.286, 788.221, 3.24, 1.141, 
  15.822, 0.075, 0.011, 0.85, "", "", "", "", "", "", "", "", "", "", "", "", 
  "", "", "", "", "", "", "", "", "", "", "", "", "", "", 47.22, 
  2.6545864*^7, 50.885, 18.8, 3.165, 1.919, 3364.926, 23.8, 244.661, 7.2, "", 
  "", 2.735, 1.3, 59.29, 0.563}, {"CMR", "Africa", "Cameroon", "2020-10-03", 
  20924., 0., 27., 420., 0., 0.286, 788.221, 0., 1.017, 15.822, 0., 0.011, 
  0.84, "", "", "", "", "", "", "", "", "", "", "", "", "", "", "", "", "", 
  "", "", "", "", "", "", "", "", "", 47.22, 2.6545864*^7, 50.885, 18.8, 
  3.165, 1.919, 3364.926, 23.8, 244.661, 7.2, "", "", 2.735, 1.3, 59.29, 
  0.563}, {"CMR", "Africa", "Cameroon", "2020-10-04", 20924., 0., 27., 420., 
  0., 0.286, 788.221, 0., 1.017, 15.822, 0., 0.011, 0.84, "", "", "", "", "", 
  "", "", "", "", "", "", "", "", "", "", "", "", "", "", "", "", "", "", "", 
  "", "", 47.22, 2.6545864*^7, 50.885, 18.8, 3.165, 1.919, 3364.926, 23.8, 
  244.661, 7.2, "", "", 2.735, 1.3, 59.29, 0.563}, 
 {"CMR", "Africa", "Cameroon", "2020-10-05", 20924., 0., 12.286, 420., 0., 
  0.286, 788.221, 0., 0.463, 15.822, 0., 0.011, 0.83, "", "", "", "", "", "", 
  "", "", "", "", "", "", "", "", "", "", "", "", "", "", "", "", "", "", "", 
  "", 47.22, 2.6545864*^7, 50.885, 18.8, 3.165, 1.919, 3364.926, 23.8, 
  244.661, 7.2, "", "", 2.735, 1.3, 59.29, 0.563}, 
 {"CMR", "Africa", "Cameroon", "2020-10-06", 20924., 0., 12.286, 420., 0., 
  0.286, 788.221, 0., 0.463, 15.822, 0., 0.011, 0.83, "", "", "", "", "", "", 
  "", "", "", "", "", "", "", "", "", "", "", "", "", "", "", "", "", "", "", 
  "", 47.22, 2.6545864*^7, 50.885, 18.8, 3.165, 1.919, 3364.926, 23.8, 
  244.661, 7.2, "", "", 2.735, 1.3, 59.29, 0.563}, 
 {"CMR", "Africa", "Cameroon", "2020-10-07", 20924., 0., 12.286, 420., 0., 
  0.286, 788.221, 0., 0.463, 15.822, 0., 0.011, 0.83, "", "", "", "", "", "", 
  "", "", "", "", "", "", "", "", "", "", "", "", "", "", "", "", "", "", "", 
  "", 47.22, 2.6545864*^7, 50.885, 18.8, 3.165, 1.919, 3364.926, 23.8, 
  244.661, 7.2, "", "", 2.735, 1.3, 59.29, 0.563}, 
 {"CMR", "Africa", "Cameroon", "2020-10-08", 21203., 279., 52.143, 423., 3., 
  0.714, 798.731, 10.51, 1.964, 15.935, 0.113, 0.027, 0.83, "", "", "", "", 
  "", "", "", "", "", "", "", "", "", "", "", "", "", "", "", "", "", "", "", 
  "", "", "", 47.22, 2.6545864*^7, 50.885, 18.8, 3.165, 1.919, 3364.926, 
  23.8, 244.661, 7.2, "", "", 2.735, 1.3, 59.29, 0.563}, 
 {"CMR", "Africa", "Cameroon", "2020-10-09", 21203., 0., 39.857, 423., 0., 
  0.429, 798.731, 0., 1.501, 15.935, 0., 0.016, 0.82, "", "", "", "", "", "", 
  "", "", "", "", "", "", "", "", "", "", "", "", "", "", "", "", "", "", "", 
  "", 41.67, 2.6545864*^7, 50.885, 18.8, 3.165, 1.919, 3364.926, 23.8, 
  244.661, 7.2, "", "", 2.735, 1.3, 59.29, 0.563}, 
 {"CMR", "Africa", "Cameroon", "2020-10-10", 21203., 0., 39.857, 423., 0., 
  0.429, 798.731, 0., 1.501, 15.935, 0., 0.016, 0.82, "", "", "", "", "", "", 
  "", "", "", "", "", "", "", "", "", "", "", "", "", "", "", "", "", "", "", 
  "", 41.67, 2.6545864*^7, 50.885, 18.8, 3.165, 1.919, 3364.926, 23.8, 
  244.661, 7.2, "", "", 2.735, 1.3, 59.29, 0.563}, 
 {"CMR", "Africa", "Cameroon", "2020-10-11", 21203., 0., 39.857, 423., 0., 
  0.429, 798.731, 0., 1.501, 15.935, 0., 0.016, 0.83, "", "", "", "", "", "", 
  "", "", "", "", "", "", "", "", "", "", "", "", "", "", "", "", "", "", "", 
  "", 41.67, 2.6545864*^7, 50.885, 18.8, 3.165, 1.919, 3364.926, 23.8, 
  244.661, 7.2, "", "", 2.735, 1.3, 59.29, 0.563}, 
 {"CMR", "Africa", "Cameroon", "2020-10-12", 21203., 0., 39.857, 423., 0., 
  0.429, 798.731, 0., 1.501, 15.935, 0., 0.016, 0.83, "", "", "", "", "", "", 
  "", "", "", "", "", "", "", "", "", "", "", "", "", "", "", "", "", "", "", 
  "", 41.67, 2.6545864*^7, 50.885, 18.8, 3.165, 1.919, 3364.926, 23.8, 
  244.661, 7.2, "", "", 2.735, 1.3, 59.29, 0.563}, 
 {"CMR", "Africa", "Cameroon", "2020-10-13", 21203., 0., 39.857, 423., 0., 
  0.429, 798.731, 0., 1.501, 15.935, 0., 0.016, 0.83, "", "", "", "", "", "", 
  "", "", "", "", "", "", "", "", "", "", "", "", "", "", "", "", "", "", "", 
  "", 41.67, 2.6545864*^7, 50.885, 18.8, 3.165, 1.919, 3364.926, 23.8, 
  244.661, 7.2, "", "", 2.735, 1.3, 59.29, 0.563}, 
 {"CMR", "Africa", "Cameroon", "2020-10-14", 21441., 238., 73.857, 423., 0., 
  0.429, 807.696, 8.966, 2.782, 15.935, 0., 0.016, 0.83, "", "", "", "", "", 
  "", "", "", "", "", "", "", "", "", "", "", "", "", "", "", "", "", "", "", 
  "", "", 41.67, 2.6545864*^7, 50.885, 18.8, 3.165, 1.919, 3364.926, 23.8, 
  244.661, 7.2, "", "", 2.735, 1.3, 59.29, 0.563}, 
 {"CMR", "Africa", "Cameroon", "2020-10-15", 21441., 0., 34., 423., 0., 0., 
  807.696, 0., 1.281, 15.935, 0., 0., 0.83, "", "", "", "", "", "", "", "", 
  "", "", "", "", "", "", "", "", "", "", "", "", "", "", "", "", "", "", 
  39.81, 2.6545864*^7, 50.885, 18.8, 3.165, 1.919, 3364.926, 23.8, 244.661, 
  7.2, "", "", 2.735, 1.3, 59.29, 0.563}, {"CMR", "Africa", "Cameroon", 
  "2020-10-16", 21441., 0., 34., 423., 0., 0., 807.696, 0., 1.281, 15.935, 
  0., 0., 0.82, "", "", "", "", "", "", "", "", "", "", "", "", "", "", "", 
  "", "", "", "", "", "", "", "", "", "", "", 39.81, 2.6545864*^7, 50.885, 
  18.8, 3.165, 1.919, 3364.926, 23.8, 244.661, 7.2, "", "", 2.735, 1.3, 
  59.29, 0.563}, {"CMR", "Africa", "Cameroon", "2020-10-17", 21441., 0., 34., 
  423., 0., 0., 807.696, 0., 1.281, 15.935, 0., 0., 0.82, "", "", "", "", "", 
  "", "", "", "", "", "", "", "", "", "", "", "", "", "", "", "", "", "", "", 
  "", "", 45.37, 2.6545864*^7, 50.885, 18.8, 3.165, 1.919, 3364.926, 23.8, 
  244.661, 7.2, "", "", 2.735, 1.3, 59.29, 0.563}, 
 {"CMR", "Africa", "Cameroon", "2020-10-18", 21441., 0., 34., 423., 0., 0., 
  807.696, 0., 1.281, 15.935, 0., 0., 0.81, "", "", "", "", "", "", "", "", 
  "", "", "", "", "", "", "", "", "", "", "", "", "", "", "", "", "", "", 
  45.37, 2.6545864*^7, 50.885, 18.8, 3.165, 1.919, 3364.926, 23.8, 244.661, 
  7.2, "", "", 2.735, 1.3, 59.29, 0.563}, {"CMR", "Africa", "Cameroon", 
  "2020-10-19", 21506., 65., 43.286, 424., 1., 0.143, 810.145, 2.449, 1.631, 
  15.972, 0.038, 0.005, 0.81, "", "", "", "", "", "", "", "", "", "", "", "", 
  "", "", "", "", "", "", "", "", "", "", "", "", "", "", 45.37, 
  2.6545864*^7, 50.885, 18.8, 3.165, 1.919, 3364.926, 23.8, 244.661, 7.2, "", 
  "", 2.735, 1.3, 59.29, 0.563}, {"CMR", "Africa", "Cameroon", "2020-10-20", 
  21570., 64., 52.429, 425., 1., 0.286, 812.556, 2.411, 1.975, 16.01, 0.038, 
  0.011, 0.81, "", "", "", "", "", "", "", "", "", "", "", "", "", "", "", 
  "", "", "", "", "", "", "", "", "", "", "", 45.37, 2.6545864*^7, 50.885, 
  18.8, 3.165, 1.919, 3364.926, 23.8, 244.661, 7.2, "", "", 2.735, 1.3, 
  59.29, 0.563}, {"CMR", "Africa", "Cameroon", "2020-10-21", 21570., 0., 
  18.429, 425., 0., 0.286, 812.556, 0., 0.694, 16.01, 0., 0.011, 0.8, "", "", 
  "", "", "", "", "", "", "", "", "", "", "", "", "", "", "", "", "", "", "", 
  "", "", "", "", "", 45.37, 2.6545864*^7, 50.885, 18.8, 3.165, 1.919, 
  3364.926, 23.8, 244.661, 7.2, "", "", 2.735, 1.3, 59.29, 0.563}, 
 {"CMR", "Africa", "Cameroon", "2020-10-22", 21570., 0., 18.429, 425., 0., 
  0.286, 812.556, 0., 0.694, 16.01, 0., 0.011, 0.8, "", "", "", "", "", "", 
  "", "", "", "", "", "", "", "", "", "", "", "", "", "", "", "", "", "", "", 
  "", 45.37, 2.6545864*^7, 50.885, 18.8, 3.165, 1.919, 3364.926, 23.8, 
  244.661, 7.2, "", "", 2.735, 1.3, 59.29, 0.563}, 
 {"CMR", "Africa", "Cameroon", "2020-10-23", 21570., 0., 18.429, 425., 0., 
  0.286, 812.556, 0., 0.694, 16.01, 0., 0.011, 0.79, "", "", "", "", "", "", 
  "", "", "", "", "", "", "", "", "", "", "", "", "", "", "", "", "", "", "", 
  "", 45.37, 2.6545864*^7, 50.885, 18.8, 3.165, 1.919, 3364.926, 23.8, 
  244.661, 7.2, "", "", 2.735, 1.3, 59.29, 0.563}, 
 {"CMR", "Africa", "Cameroon", "2020-10-24", 21570., 0., 18.429, 425., 0., 
  0.286, 812.556, 0., 0.694, 16.01, 0., 0.011, 0.79, "", "", "", "", "", "", 
  "", "", "", "", "", "", "", "", "", "", "", "", "", "", "", "", "", "", "", 
  "", 45.37, 2.6545864*^7, 50.885, 18.8, 3.165, 1.919, 3364.926, 23.8, 
  244.661, 7.2, "", "", 2.735, 1.3, 59.29, 0.563}, 
 {"CMR", "Africa", "Cameroon", "2020-10-25", 21570., 0., 18.429, 425., 0., 
  0.286, 812.556, 0., 0.694, 16.01, 0., 0.011, 0.79, "", "", "", "", "", "", 
  "", "", "", "", "", "", "", "", "", "", "", "", "", "", "", "", "", "", "", 
  "", 45.37, 2.6545864*^7, 50.885, 18.8, 3.165, 1.919, 3364.926, 23.8, 
  244.661, 7.2, "", "", 2.735, 1.3, 59.29, 0.563}, 
 {"CMR", "Africa", "Cameroon", "2020-10-26", 21793., 223., 41., 426., 1., 
  0.286, 820.957, 8.401, 1.544, 16.048, 0.038, 0.011, 0.79, "", "", "", "", 
  "", "", "", "", "", "", "", "", "", "", "", "", "", "", "", "", "", "", "", 
  "", "", "", 45.37, 2.6545864*^7, 50.885, 18.8, 3.165, 1.919, 3364.926, 
  23.8, 244.661, 7.2, "", "", 2.735, 1.3, 59.29, 0.563}, 
 {"CMR", "Africa", "Cameroon", "2020-10-27", 21793., 0., 31.857, 426., 0., 
  0.143, 820.957, 0., 1.2, 16.048, 0., 0.005, 0.79, "", "", "", "", "", "", 
  "", "", "", "", "", "", "", "", "", "", "", "", "", "", "", "", "", "", "", 
  "", 45.37, 2.6545864*^7, 50.885, 18.8, 3.165, 1.919, 3364.926, 23.8, 
  244.661, 7.2, "", "", 2.735, 1.3, 59.29, 0.563}, 
 {"CMR", "Africa", "Cameroon", "2020-10-28", 21793., 0., 31.857, 426., 0., 
  0.143, 820.957, 0., 1.2, 16.048, 0., 0.005, 0.79, "", "", "", "", "", "", 
  "", "", "", "", "", "", "", "", "", "", "", "", "", "", "", "", "", "", "", 
  "", 45.37, 2.6545864*^7, 50.885, 18.8, 3.165, 1.919, 3364.926, 23.8, 
  244.661, 7.2, "", "", 2.735, 1.3, 59.29, 0.563}, 
 {"CMR", "Africa", "Cameroon", "2020-10-29", 21793., 0., 31.857, 426., 0., 
  0.143, 820.957, 0., 1.2, 16.048, 0., 0.005, 0.79, "", "", "", "", "", "", 
  "", "", "", "", "", "", "", "", "", "", "", "", "", "", "", "", "", "", "", 
  "", 45.37, 2.6545864*^7, 50.885, 18.8, 3.165, 1.919, 3364.926, 23.8, 
  244.661, 7.2, "", "", 2.735, 1.3, 59.29, 0.563}, 
 {"CMR", "Africa", "Cameroon", "2020-10-30", 21793., 0., 31.857, 426., 0., 
  0.143, 820.957, 0., 1.2, 16.048, 0., 0.005, 0.79, "", "", "", "", "", "", 
  "", "", "", "", "", "", "", "", "", "", "", "", "", "", "", "", "", "", "", 
  "", 45.37, 2.6545864*^7, 50.885, 18.8, 3.165, 1.919, 3364.926, 23.8, 
  244.661, 7.2, "", "", 2.735, 1.3, 59.29, 0.563}, 
 {"CMR", "Africa", "Cameroon", "2020-10-31", 21793., 0., 31.857, 426., 0., 
  0.143, 820.957, 0., 1.2, 16.048, 0., 0.005, 0.79, "", "", "", "", "", "", 
  "", "", "", "", "", "", "", "", "", "", "", "", "", "", "", "", "", "", "", 
  "", 45.37, 2.6545864*^7, 50.885, 18.8, 3.165, 1.919, 3364.926, 23.8, 
  244.661, 7.2, "", "", 2.735, 1.3, 59.29, 0.563}, 
 {"CMR", "Africa", "Cameroon", "2020-11-01", 22103., 310., 76.143, 429., 3., 
  0.571, 832.634, 11.678, 2.868, 16.161, 0.113, 0.022, 0.8, "", "", "", "", 
  "", "", "", "", "", "", "", "", "", "", "", "", "", "", "", "", "", "", "", 
  "", "", "", 45.37, 2.6545864*^7, 50.885, 18.8, 3.165, 1.919, 3364.926, 
  23.8, 244.661, 7.2, "", "", 2.735, 1.3, 59.29, 0.563}, 
 {"CMR", "Africa", "Cameroon", "2020-11-02", 22103., 0., 44.286, 429., 0., 
  0.429, 832.634, 0., 1.668, 16.161, 0., 0.016, 0.8, "", "", "", "", "", "", 
  "", "", "", "", "", "", "", "", "", "", "", "", "", "", "", "", "", "", "", 
  "", 45.37, 2.6545864*^7, 50.885, 18.8, 3.165, 1.919, 3364.926, 23.8, 
  244.661, 7.2, "", "", 2.735, 1.3, 59.29, 0.563}, 
 {"CMR", "Africa", "Cameroon", "2020-11-03", 22103., 0., 44.286, 429., 0., 
  0.429, 832.634, 0., 1.668, 16.161, 0., 0.016, 0.8, "", "", "", "", "", "", 
  "", "", "", "", "", "", "", "", "", "", "", "", "", "", "", "", "", "", "", 
  "", 45.37, 2.6545864*^7, 50.885, 18.8, 3.165, 1.919, 3364.926, 23.8, 
  244.661, 7.2, "", "", 2.735, 1.3, 59.29, 0.563}, 
 {"CMR", "Africa", "Cameroon", "2020-11-04", 22103., 0., 44.286, 429., 0., 
  0.429, 832.634, 0., 1.668, 16.161, 0., 0.016, 0.81, "", "", "", "", "", "", 
  "", "", "", "", "", "", "", "", "", "", "", "", "", "", "", "", "", "", "", 
  "", 45.37, 2.6545864*^7, 50.885, 18.8, 3.165, 1.919, 3364.926, 23.8, 
  244.661, 7.2, "", "", 2.735, 1.3, 59.29, 0.563}, 
 {"CMR", "Africa", "Cameroon", "2020-11-05", 22103., 0., 44.286, 429., 0., 
  0.429, 832.634, 0., 1.668, 16.161, 0., 0.016, 0.81, "", "", "", "", "", "", 
  "", "", "", "", "", "", "", "", "", "", "", "", "", "", "", "", "", "", "", 
  "", 45.37, 2.6545864*^7, 50.885, 18.8, 3.165, 1.919, 3364.926, 23.8, 
  244.661, 7.2, "", "", 2.735, 1.3, 59.29, 0.563}, 
 {"CMR", "Africa", "Cameroon", "2020-11-06", 22103., 0., 44.286, 429., 0., 
  0.429, 832.634, 0., 1.668, 16.161, 0., 0.016, 0.82, "", "", "", "", "", "", 
  "", "", "", "", "", "", "", "", "", "", "", "", "", "", "", "", "", "", "", 
  "", 45.37, 2.6545864*^7, 50.885, 18.8, 3.165, 1.919, 3364.926, 23.8, 
  244.661, 7.2, "", "", 2.735, 1.3, 59.29, 0.563}, 
 {"CMR", "Africa", "Cameroon", "2020-11-07", 22342., 239., 78.429, 429., 0., 
  0.429, 841.638, 9.003, 2.954, 16.161, 0., 0.016, 0.83, "", "", "", "", "", 
  "", "", "", "", "", "", "", "", "", "", "", "", "", "", "", "", "", "", "", 
  "", "", 45.37, 2.6545864*^7, 50.885, 18.8, 3.165, 1.919, 3364.926, 23.8, 
  244.661, 7.2, "", "", 2.735, 1.3, 59.29, 0.563}, 
 {"CMR", "Africa", "Cameroon", "2020-11-08", 22421., 79., 45.429, 433., 4., 
  0.571, 844.614, 2.976, 1.711, 16.311, 0.151, 0.022, 0.83, "", "", "", "", 
  "", "", "", "", "", "", "", "", "", "", "", "", "", "", "", "", "", "", "", 
  "", "", "", 45.37, 2.6545864*^7, 50.885, 18.8, 3.165, 1.919, 3364.926, 
  23.8, 244.661, 7.2, "", "", 2.735, 1.3, 59.29, 0.563}, 
 {"CMR", "Africa", "Cameroon", "2020-11-09", 22421., 0., 45.429, 433., 0., 
  0.571, 844.614, 0., 1.711, 16.311, 0., 0.022, 0.83, "", "", "", "", "", "", 
  "", "", "", "", "", "", "", "", "", "", "", "", "", "", "", "", "", "", "", 
  "", 45.37, 2.6545864*^7, 50.885, 18.8, 3.165, 1.919, 3364.926, 23.8, 
  244.661, 7.2, "", "", 2.735, 1.3, 59.29, 0.563}, 
 {"CMR", "Africa", "Cameroon", "2020-11-10", 22421., 0., 45.429, 433., 0., 
  0.571, 844.614, 0., 1.711, 16.311, 0., 0.022, 0.83, "", "", "", "", "", "", 
  "", "", "", "", "", "", "", "", "", "", "", "", "", "", "", "", "", "", "", 
  "", 45.37, 2.6545864*^7, 50.885, 18.8, 3.165, 1.919, 3364.926, 23.8, 
  244.661, 7.2, "", "", 2.735, 1.3, 59.29, 0.563}, 
 {"CMR", "Africa", "Cameroon", "2020-11-11", 22490., 69., 55.286, 433., 0., 
  0.571, 847.213, 2.599, 2.083, 16.311, 0., 0.022, 0.83, "", "", "", "", "", 
  "", "", "", "", "", "", "", "", "", "", "", "", "", "", "", "", "", "", "", 
  "", "", 45.37, 2.6545864*^7, 50.885, 18.8, 3.165, 1.919, 3364.926, 23.8, 
  244.661, 7.2, "", "", 2.735, 1.3, 59.29, 0.563}, 
 {"CMR", "Africa", "Cameroon", "2020-11-12", 22490., 0., 55.286, 433., 0., 
  0.571, 847.213, 0., 2.083, 16.311, 0., 0.022, 0.83, "", "", "", "", "", "", 
  "", "", "", "", "", "", "", "", "", "", "", "", "", "", "", "", "", "", "", 
  "", 45.37, 2.6545864*^7, 50.885, 18.8, 3.165, 1.919, 3364.926, 23.8, 
  244.661, 7.2, "", "", 2.735, 1.3, 59.29, 0.563}, 
 {"CMR", "Africa", "Cameroon", "2020-11-13", 22583., 93., 68.571, 433., 0., 
  0.571, 850.716, 3.503, 2.583, 16.311, 0., 0.022, 0.83, "", "", "", "", "", 
  "", "", "", "", "", "", "", "", "", "", "", "", "", "", "", "", "", "", "", 
  "", "", 45.37, 2.6545864*^7, 50.885, 18.8, 3.165, 1.919, 3364.926, 23.8, 
  244.661, 7.2, "", "", 2.735, 1.3, 59.29, 0.563}, 
 {"CMR", "Africa", "Cameroon", "2020-11-14", 22692., 109., 50., 433., 0., 
  0.571, 854.822, 4.106, 1.884, 16.311, 0., 0.022, 0.83, "", "", "", "", "", 
  "", "", "", "", "", "", "", "", "", "", "", "", "", "", "", "", "", "", "", 
  "", "", 45.37, 2.6545864*^7, 50.885, 18.8, 3.165, 1.919, 3364.926, 23.8, 
  244.661, 7.2, "", "", 2.735, 1.3, 59.29, 0.563}, 
 {"CMR", "Africa", "Cameroon", "2020-11-15", 22692., 0., 38.714, 433., 0., 
  0., 854.822, 0., 1.458, 16.311, 0., 0., 0.83, "", "", "", "", "", "", "", 
  "", "", "", "", "", "", "", "", "", "", "", "", "", "", "", "", "", "", "", 
  45.37, 2.6545864*^7, 50.885, 18.8, 3.165, 1.919, 3364.926, 23.8, 244.661, 
  7.2, "", "", 2.735, 1.3, 59.29, 0.563}, {"CMR", "Africa", "Cameroon", 
  "2020-11-16", 22692., 0., 38.714, 433., 0., 0., 854.822, 0., 1.458, 16.311, 
  0., 0., 0.83, "", "", "", "", "", "", "", "", "", "", "", "", "", "", "", 
  "", "", "", "", "", "", "", "", "", "", "", 45.37, 2.6545864*^7, 50.885, 
  18.8, 3.165, 1.919, 3364.926, 23.8, 244.661, 7.2, "", "", 2.735, 1.3, 
  59.29, 0.563}, {"CMR", "Africa", "Cameroon", "2020-11-17", 22896., 204., 
  67.857, 433., 0., 0., 862.507, 7.685, 2.556, 16.311, 0., 0., 0.83, "", "", 
  "", "", "", "", "", "", "", "", "", "", "", "", "", "", "", "", "", "", "", 
  "", "", "", "", "", 45.37, 2.6545864*^7, 50.885, 18.8, 3.165, 1.919, 
  3364.926, 23.8, 244.661, 7.2, "", "", 2.735, 1.3, 59.29, 0.563}, 
 {"CMR", "Africa", "Cameroon", "2020-11-18", 22896., 0., 58., 433., 0., 0., 
  862.507, 0., 2.185, 16.311, 0., 0., 0.83, "", "", "", "", "", "", "", "", 
  "", "", "", "", "", "", "", "", "", "", "", "", "", "", "", "", "", "", 
  45.37, 2.6545864*^7, 50.885, 18.8, 3.165, 1.919, 3364.926, 23.8, 244.661, 
  7.2, "", "", 2.735, 1.3, 59.29, 0.563}, {"CMR", "Africa", "Cameroon", 
  "2020-11-19", 23528., 632., 148.286, 435., 2., 0.286, 886.315, 23.808, 
  5.586, 16.387, 0.075, 0.011, 0.82, "", "", "", "", "", "", "", "", "", "", 
  "", "", "", "", "", "", "", "", "", "", "", "", "", "", "", "", 45.37, 
  2.6545864*^7, 50.885, 18.8, 3.165, 1.919, 3364.926, 23.8, 244.661, 7.2, "", 
  "", 2.735, 1.3, 59.29, 0.563}, {"CMR", "Africa", "Cameroon", "2020-11-20", 
  23528., 0., 135., 435., 0., 0.286, 886.315, 0., 5.086, 16.387, 0., 0.011, 
  0.82, "", "", "", "", "", "", "", "", "", "", "", "", "", "", "", "", "", 
  "", "", "", "", "", "", "", "", "", 45.37, 2.6545864*^7, 50.885, 18.8, 
  3.165, 1.919, 3364.926, 23.8, 244.661, 7.2, "", "", 2.735, 1.3, 59.29, 
  0.563}, {"CMR", "Africa", "Cameroon", "2020-11-21", 23528., 0., 119.429, 
  435., 0., 0.286, 886.315, 0., 4.499, 16.387, 0., 0.011, 0.82, "", "", "", 
  "", "", "", "", "", "", "", "", "", "", "", "", "", "", "", "", "", "", "", 
  "", "", "", "", 45.37, 2.6545864*^7, 50.885, 18.8, 3.165, 1.919, 3364.926, 
  23.8, 244.661, 7.2, "", "", 2.735, 1.3, 59.29, 0.563}, 
 {"CMR", "Africa", "Cameroon", "2020-11-22", 23528., 0., 119.429, 435., 0., 
  0.286, 886.315, 0., 4.499, 16.387, 0., 0.011, 0.82, "", "", "", "", "", "", 
  "", "", "", "", "", "", "", "", "", "", "", "", "", "", "", "", "", "", "", 
  "", 45.37, 2.6545864*^7, 50.885, 18.8, 3.165, 1.919, 3364.926, 23.8, 
  244.661, 7.2, "", "", 2.735, 1.3, 59.29, 0.563}, 
 {"CMR", "Africa", "Cameroon", "2020-11-23", 23842., 314., 164.286, 435., 0., 
  0.286, 898.144, 11.829, 6.189, 16.387, 0., 0.011, 0.82, "", "", "", "", "", 
  "", "", "", "", "", "", "", "", "", "", "", "", "", "", "", "", "", "", "", 
  "", "", 45.37, 2.6545864*^7, 50.885, 18.8, 3.165, 1.919, 3364.926, 23.8, 
  244.661, 7.2, "", "", 2.735, 1.3, 59.29, 0.563}, 
 {"CMR", "Africa", "Cameroon", "2020-11-24", 23869., 27., 139., 436., 1., 
  0.429, 899.161, 1.017, 5.236, 16.424, 0.038, 0.016, 0.82, "", "", "", "", 
  "", "", "", "", "", "", "", "", "", "", "", "", "", "", "", "", "", "", "", 
  "", "", "", 31.48, 2.6545864*^7, 50.885, 18.8, 3.165, 1.919, 3364.926, 
  23.8, 244.661, 7.2, "", "", 2.735, 1.3, 59.29, 0.563}, 
 {"CMR", "Africa", "Cameroon", "2020-11-25", 23915., 46., 145.571, 437., 1., 
  0.571, 900.894, 1.733, 5.484, 16.462, 0.038, 0.022, 0.82, "", "", "", "", 
  "", "", "", "", "", "", "", "", "", "", "", "", "", "", "", "", "", "", "", 
  "", "", "", 31.48, 2.6545864*^7, 50.885, 18.8, 3.165, 1.919, 3364.926, 
  23.8, 244.661, 7.2, "", "", 2.735, 1.3, 59.29, 0.563}, 
 {"CMR", "Africa", "Cameroon", "2020-11-26", 24022., 107., 70.571, 437., 0., 
  0.286, 904.924, 4.031, 2.658, 16.462, 0., 0.011, 0.81, "", "", "", "", "", 
  "", "", "", "", "", "", "", "", "", "", "", "", "", "", "", "", "", "", "", 
  "", "", 31.48, 2.6545864*^7, 50.885, 18.8, 3.165, 1.919, 3364.926, 23.8, 
  244.661, 7.2, "", "", 2.735, 1.3, 59.29, 0.563}, 
 {"CMR", "Africa", "Cameroon", "2020-11-27", 24117., 95., 84.143, 437., 0., 
  0.286, 908.503, 3.579, 3.17, 16.462, 0., 0.011, 0.81, "", "", "", "", "", 
  "", "", "", "", "", "", "", "", "", "", "", "", "", "", "", "", "", "", "", 
  "", "", 31.48, 2.6545864*^7, 50.885, 18.8, 3.165, 1.919, 3364.926, 23.8, 
  244.661, 7.2, "", "", 2.735, 1.3, 59.29, 0.563}, 
 {"CMR", "Africa", "Cameroon", "2020-11-28", 24117., 0., 84.143, 437., 0., 
  0.286, 908.503, 0., 3.17, 16.462, 0., 0.011, 0.81, "", "", "", "", "", "", 
  "", "", "", "", "", "", "", "", "", "", "", "", "", "", "", "", "", "", "", 
  "", 31.48, 2.6545864*^7, 50.885, 18.8, 3.165, 1.919, 3364.926, 23.8, 
  244.661, 7.2, "", "", 2.735, 1.3, 59.29, 0.563}, 
 {"CMR", "Africa", "Cameroon", "2020-11-29", 24117., 0., 84.143, 437., 0., 
  0.286, 908.503, 0., 3.17, 16.462, 0., 0.011, 0.81, "", "", "", "", "", "", 
  "", "", "", "", "", "", "", "", "", "", "", "", "", "", "", "", "", "", "", 
  "", 31.48, 2.6545864*^7, 50.885, 18.8, 3.165, 1.919, 3364.926, 23.8, 
  244.661, 7.2, "", "", 2.735, 1.3, 59.29, 0.563}, 
 {"CMR", "Africa", "Cameroon", "2020-11-30", 24445., 328., 86.143, 437., 0., 
  0.286, 920.859, 12.356, 3.245, 16.462, 0., 0.011, 0.81, "", "", "", "", "", 
  "", "", "", "", "", "", "", "", "", "", "", "", "", "", "", "", "", "", "", 
  "", "", 31.48, 2.6545864*^7, 50.885, 18.8, 3.165, 1.919, 3364.926, 23.8, 
  244.661, 7.2, "", "", 2.735, 1.3, 59.29, 0.563}, 
 {"CMR", "Africa", "Cameroon", "2020-12-01", 24487., 42., 88.286, 441., 4., 
  0.714, 922.441, 1.582, 3.326, 16.613, 0.151, 0.027, 0.8, "", "", "", "", 
  "", "", "", "", "", "", "", "", "", "", "", "", "", "", "", "", "", "", "", 
  "", "", "", 31.48, 2.6545864*^7, 50.885, 18.8, 3.165, 1.919, 3364.926, 
  23.8, 244.661, 7.2, "", "", 2.735, 1.3, 59.29, 0.563}, 
 {"CMR", "Africa", "Cameroon", "2020-12-02", 24487., 0., 81.714, 441., 0., 
  0.571, 922.441, 0., 3.078, 16.613, 0., 0.022, 0.8, "", "", "", "", "", "", 
  "", "", "", "", "", "", "", "", "", "", "", "", "", "", "", "", "", "", "", 
  "", 31.48, 2.6545864*^7, 50.885, 18.8, 3.165, 1.919, 3364.926, 23.8, 
  244.661, 7.2, "", "", 2.735, 1.3, 59.29, 0.563}, 
 {"CMR", "Africa", "Cameroon", "2020-12-03", 24487., 0., 66.429, 441., 0., 
  0.571, 922.441, 0., 2.502, 16.613, 0., 0.022, 0.8, "", "", "", "", "", "", 
  "", "", "", "", "", "", "", "", "", "", "", "", "", "", "", "", "", "", "", 
  "", 31.48, 2.6545864*^7, 50.885, 18.8, 3.165, 1.919, 3364.926, 23.8, 
  244.661, 7.2, "", "", 2.735, 1.3, 59.29, 0.563}, 
 {"CMR", "Africa", "Cameroon", "2020-12-04", 24752., 265., 90.714, 443., 2., 
  0.857, 932.424, 9.983, 3.417, 16.688, 0.075, 0.032, 0.8, "", "", "", "", 
  "", "", "", "", "", "", "", "", "", "", "", "", "", "", "", "", "", "", "", 
  "", "", "", 31.48, 2.6545864*^7, 50.885, 18.8, 3.165, 1.919, 3364.926, 
  23.8, 244.661, 7.2, "", "", 2.735, 1.3, 59.29, 0.563}, 
 {"CMR", "Africa", "Cameroon", "2020-12-05", 24752., 0., 90.714, 443., 0., 
  0.857, 932.424, 0., 3.417, 16.688, 0., 0.032, 0.79, "", "", "", "", "", "", 
  "", "", "", "", "", "", "", "", "", "", "", "", "", "", "", "", "", "", "", 
  "", 31.48, 2.6545864*^7, 50.885, 18.8, 3.165, 1.919, 3364.926, 23.8, 
  244.661, 7.2, "", "", 2.735, 1.3, 59.29, 0.563}, 
 {"CMR", "Africa", "Cameroon", "2020-12-06", 24752., 0., 90.714, 443., 0., 
  0.857, 932.424, 0., 3.417, 16.688, 0., 0.032, 0.79, "", "", "", "", "", "", 
  "", "", "", "", "", "", "", "", "", "", "", "", "", "", "", "", "", "", "", 
  "", 31.48, 2.6545864*^7, 50.885, 18.8, 3.165, 1.919, 3364.926, 23.8, 
  244.661, 7.2, "", "", 2.735, 1.3, 59.29, 0.563}, 
 {"CMR", "Africa", "Cameroon", "2020-12-07", 24752., 0., 43.857, 443., 0., 
  0.857, 932.424, 0., 1.652, 16.688, 0., 0.032, 0.78, "", "", "", "", "", "", 
  "", "", "", "", "", "", "", "", "", "", "", "", "", "", "", "", "", "", "", 
  "", 20.37, 2.6545864*^7, 50.885, 18.8, 3.165, 1.919, 3364.926, 23.8, 
  244.661, 7.2, "", "", 2.735, 1.3, 59.29, 0.563}, 
 {"CMR", "Africa", "Cameroon", "2020-12-08", 24752., 0., 37.857, 443., 0., 
  0.286, 932.424, 0., 1.426, 16.688, 0., 0.011, 0.78, "", "", "", "", "", "", 
  "", "", "", "", "", "", "", "", "", "", "", "", "", "", "", "", "", "", "", 
  "", 20.37, 2.6545864*^7, 50.885, 18.8, 3.165, 1.919, 3364.926, 23.8, 
  244.661, 7.2, "", "", 2.735, 1.3, 59.29, 0.563}, 
 {"CMR", "Africa", "Cameroon", "2020-12-09", 24963., 211., 68., 443., 0., 
  0.286, 940.372, 7.949, 2.562, 16.688, 0., 0.011, 0.78, "", "", "", "", "", 
  "", "", "", "", "", "", "", "", "", "", "", "", "", "", "", "", "", "", "", 
  "", "", 20.37, 2.6545864*^7, 50.885, 18.8, 3.165, 1.919, 3364.926, 23.8, 
  244.661, 7.2, "", "", 2.735, 1.3, 59.29, 0.563}, 
 {"CMR", "Africa", "Cameroon", "2020-12-10", 24963., 0., 68., 443., 0., 
  0.286, 940.372, 0., 2.562, 16.688, 0., 0.011, 0.78, "", "", "", "", "", "", 
  "", "", "", "", "", "", "", "", "", "", "", "", "", "", "", "", "", "", "", 
  "", 20.37, 2.6545864*^7, 50.885, 18.8, 3.165, 1.919, 3364.926, 23.8, 
  244.661, 7.2, "", "", 2.735, 1.3, 59.29, 0.563}, 
 {"CMR", "Africa", "Cameroon", "2020-12-11", 25087., 124., 47.857, 443., 0., 
  0., 945.044, 4.671, 1.803, 16.688, 0., 0., 0.77, "", "", "", "", "", "", 
  "", "", "", "", "", "", "", "", "", "", "", "", "", "", "", "", "", "", "", 
  "", 20.37, 2.6545864*^7, 50.885, 18.8, 3.165, 1.919, 3364.926, 23.8, 
  244.661, 7.2, "", "", 2.735, 1.3, 59.29, 0.563}, 
 {"CMR", "Africa", "Cameroon", "2020-12-12", 25143., 56., 55.857, 443., 0., 
  0., 947.153, 2.11, 2.104, 16.688, 0., 0., 0.77, "", "", "", "", "", "", "", 
  "", "", "", "", "", "", "", "", "", "", "", "", "", "", "", "", "", "", "", 
  20.37, 2.6545864*^7, 50.885, 18.8, 3.165, 1.919, 3364.926, 23.8, 244.661, 
  7.2, "", "", 2.735, 1.3, 59.29, 0.563}, {"CMR", "Africa", "Cameroon", 
  "2020-12-13", 25143., 0., 55.857, 443., 0., 0., 947.153, 0., 2.104, 16.688, 
  0., 0., 0.76, "", "", "", "", "", "", "", "", "", "", "", "", "", "", "", 
  "", "", "", "", "", "", "", "", "", "", "", 20.37, 2.6545864*^7, 50.885, 
  18.8, 3.165, 1.919, 3364.926, 23.8, 244.661, 7.2, "", "", 2.735, 1.3, 
  59.29, 0.563}, {"CMR", "Africa", "Cameroon", "2020-12-14", 25214., 71., 
  66., 443., 0., 0., 949.828, 2.675, 2.486, 16.688, 0., 0., 0.76, "", "", "", 
  "", "", "", "", "", "", "", "", "", "", "", "", "", "", "", "", "", "", "", 
  "", "", "", "", 20.37, 2.6545864*^7, 50.885, 18.8, 3.165, 1.919, 3364.926, 
  23.8, 244.661, 7.2, "", "", 2.735, 1.3, 59.29, 0.563}, 
 {"CMR", "Africa", "Cameroon", "2020-12-15", 25359., 145., 86.714, 445., 2., 
  0.286, 955.29, 5.462, 3.267, 16.763, 0.075, 0.011, 0.75, "", "", "", "", 
  "", "", "", "", "", "", "", "", "", "", "", "", "", "", "", "", "", "", "", 
  "", "", "", 20.37, 2.6545864*^7, 50.885, 18.8, 3.165, 1.919, 3364.926, 
  23.8, 244.661, 7.2, "", "", 2.735, 1.3, 59.29, 0.563}, 
 {"CMR", "Africa", "Cameroon", "2020-12-16", 25472., 113., 72.714, 445., 0., 
  0.286, 959.547, 4.257, 2.739, 16.763, 0., 0.011, 0.75, "", "", "", "", "", 
  "", "", "", "", "", "", "", "", "", "", "", "", "", "", "", "", "", "", "", 
  "", "", 20.37, 2.6545864*^7, 50.885, 18.8, 3.165, 1.919, 3364.926, 23.8, 
  244.661, 7.2, "", "", 2.735, 1.3, 59.29, 0.563}, 
 {"CMR", "Africa", "Cameroon", "2020-12-17", 25472., 0., 72.714, 445., 0., 
  0.286, 959.547, 0., 2.739, 16.763, 0., 0.011, 0.74, "", "", "", "", "", "", 
  "", "", "", "", "", "", "", "", "", "", "", "", "", "", "", "", "", "", "", 
  "", 20.37, 2.6545864*^7, 50.885, 18.8, 3.165, 1.919, 3364.926, 23.8, 
  244.661, 7.2, "", "", 2.735, 1.3, 59.29, 0.563}, 
 {"CMR", "Africa", "Cameroon", "2020-12-18", 25472., 0., 55., 445., 0., 
  0.286, 959.547, 0., 2.072, 16.763, 0., 0.011, 0.74, "", "", "", "", "", "", 
  "", "", "", "", "", "", "", "", "", "", "", "", "", "", "", "", "", "", "", 
  "", 20.37, 2.6545864*^7, 50.885, 18.8, 3.165, 1.919, 3364.926, 23.8, 
  244.661, 7.2, "", "", 2.735, 1.3, 59.29, 0.563}, 
 {"CMR", "Africa", "Cameroon", "2020-12-19", 25724., 252., 83., 445., 0., 
  0.286, 969.04, 9.493, 3.127, 16.763, 0., 0.011, 0.73, "", "", "", "", "", 
  "", "", "", "", "", "", "", "", "", "", "", "", "", "", "", "", "", "", "", 
  "", "", 20.37, 2.6545864*^7, 50.885, 18.8, 3.165, 1.919, 3364.926, 23.8, 
  244.661, 7.2, "", "", 2.735, 1.3, 59.29, 0.563}, 
 {"CMR", "Africa", "Cameroon", "2020-12-20", 25849., 125., 100.857, 448., 3., 
  0.714, 973.749, 4.709, 3.799, 16.876, 0.113, 0.027, 0.72, "", "", "", "", 
  "", "", "", "", "", "", "", "", "", "", "", "", "", "", "", "", "", "", "", 
  "", "", "", 20.37, 2.6545864*^7, 50.885, 18.8, 3.165, 1.919, 3364.926, 
  23.8, 244.661, 7.2, "", "", 2.735, 1.3, 59.29, 0.563}, 
 {"CMR", "Africa", "Cameroon", "2020-12-21", 25849., 0., 90.714, 448., 0., 
  0.714, 973.749, 0., 3.417, 16.876, 0., 0.027, 0.71, "", "", "", "", "", "", 
  "", "", "", "", "", "", "", "", "", "", "", "", "", "", "", "", "", "", "", 
  "", 20.37, 2.6545864*^7, 50.885, 18.8, 3.165, 1.919, 3364.926, 23.8, 
  244.661, 7.2, "", "", 2.735, 1.3, 59.29, 0.563}, 
 {"CMR", "Africa", "Cameroon", "2020-12-22", 25849., 0., 70., 448., 0., 
  0.429, 973.749, 0., 2.637, 16.876, 0., 0.016, 0.7, "", "", "", "", "", "", 
  "", "", "", "", "", "", "", "", "", "", "", "", "", "", "", "", "", "", "", 
  "", 20.37, 2.6545864*^7, 50.885, 18.8, 3.165, 1.919, 3364.926, 23.8, 
  244.661, 7.2, "", "", 2.735, 1.3, 59.29, 0.563}, 
 {"CMR", "Africa", "Cameroon", "2020-12-23", 25849., 0., 53.857, 448., 0., 
  0.429, 973.749, 0., 2.029, 16.876, 0., 0.016, 0.69, "", "", "", "", "", "", 
  "", "", "", "", "", "", "", "", "", "", "", "", "", "", "", "", "", "", "", 
  "", 20.37, 2.6545864*^7, 50.885, 18.8, 3.165, 1.919, 3364.926, 23.8, 
  244.661, 7.2, "", "", 2.735, 1.3, 59.29, 0.563}, 
 {"CMR", "Africa", "Cameroon", "2020-12-24", 26277., 428., 115., 448., 0., 
  0.429, 989.872, 16.123, 4.332, 16.876, 0., 0.016, 0.69, "", "", "", "", "", 
  "", "", "", "", "", "", "", "", "", "", "", "", "", "", "", "", "", "", "", 
  "", "", 20.37, 2.6545864*^7, 50.885, 18.8, 3.165, 1.919, 3364.926, 23.8, 
  244.661, 7.2, "", "", 2.735, 1.3, 59.29, 0.563}, 
 {"CMR", "Africa", "Cameroon", "2020-12-25", 26277., 0., 115., 448., 0., 
  0.429, 989.872, 0., 4.332, 16.876, 0., 0.016, 0.67, "", "", "", "", "", "", 
  "", "", "", "", "", "", "", "", "", "", "", "", "", "", "", "", "", "", "", 
  "", 20.37, 2.6545864*^7, 50.885, 18.8, 3.165, 1.919, 3364.926, 23.8, 
  244.661, 7.2, "", "", 2.735, 1.3, 59.29, 0.563}, 
 {"CMR", "Africa", "Cameroon", "2020-12-26", 26277., 0., 79., 448., 0., 
  0.429, 989.872, 0., 2.976, 16.876, 0., 0.016, 0.66, "", "", "", "", "", "", 
  "", "", "", "", "", "", "", "", "", "", "", "", "", "", "", "", "", "", "", 
  "", 20.37, 2.6545864*^7, 50.885, 18.8, 3.165, 1.919, 3364.926, 23.8, 
  244.661, 7.2, "", "", 2.735, 1.3, 59.29, 0.563}, 
 {"CMR", "Africa", "Cameroon", "2020-12-27", 26277., 0., 61.143, 448., 0., 
  0., 989.872, 0., 2.303, 16.876, 0., 0., 0.65, "", "", "", "", "", "", "", 
  "", "", "", "", "", "", "", "", "", "", "", "", "", "", "", "", "", "", "", 
  20.37, 2.6545864*^7, 50.885, 18.8, 3.165, 1.919, 3364.926, 23.8, 244.661, 
  7.2, "", "", 2.735, 1.3, 59.29, 0.563}, {"CMR", "Africa", "Cameroon", 
  "2020-12-28", 26277., 0., 61.143, 448., 0., 0., 989.872, 0., 2.303, 16.876, 
  0., 0., 0.64, "", "", "", "", "", "", "", "", "", "", "", "", "", "", "", 
  "", "", "", "", "", "", "", "", "", "", "", 20.37, 2.6545864*^7, 50.885, 
  18.8, 3.165, 1.919, 3364.926, 23.8, 244.661, 7.2, "", "", 2.735, 1.3, 
  59.29, 0.563}, {"CMR", "Africa", "Cameroon", "2020-12-29", 26277., 0., 
  61.143, 448., 0., 0., 989.872, 0., 2.303, 16.876, 0., 0., 0.62, "", "", "", 
  "", "", "", "", "", "", "", "", "", "", "", "", "", "", "", "", "", "", "", 
  "", "", "", "", 20.37, 2.6545864*^7, 50.885, 18.8, 3.165, 1.919, 3364.926, 
  23.8, 244.661, 7.2, "", "", 2.735, 1.3, 59.29, 0.563}, 
 {"CMR", "Africa", "Cameroon", "2020-12-30", 26277., 0., 61.143, 448., 0., 
  0., 989.872, 0., 2.303, 16.876, 0., 0., 0.61, "", "", "", "", "", "", "", 
  "", "", "", "", "", "", "", "", "", "", "", "", "", "", "", "", "", "", "", 
  20.37, 2.6545864*^7, 50.885, 18.8, 3.165, 1.919, 3364.926, 23.8, 244.661, 
  7.2, "", "", 2.735, 1.3, 59.29, 0.563}, {"CMR", "Africa", "Cameroon", 
  "2020-12-31", 26277., 0., 0., 448., 0., 0., 989.872, 0., 0., 16.876, 0., 
  0., 0.6, "", "", "", "", "", "", "", "", "", "", "", "", "", "", "", "", 
  "", "", "", "", "", "", "", "", "", "", 20.37, 2.6545864*^7, 50.885, 18.8, 
  3.165, 1.919, 3364.926, 23.8, 244.661, 7.2, "", "", 2.735, 1.3, 59.29, 
  0.563}, {"CMR", "Africa", "Cameroon", "2021-01-01", 26848., 571., 81.571, 
  448., 0., 0., 1011.382, 21.51, 3.073, 16.876, 0., 0., 0.59, "", "", "", "", 
  "", "", "", "", "", "", "", "", "", "", "", "", "", "", "", "", "", "", "", 
  "", "", "", 20.37, 2.6545864*^7, 50.885, 18.8, 3.165, 1.919, 3364.926, 
  23.8, 244.661, 7.2, "", "", 2.735, 1.3, 59.29, 0.563}, 
 {"CMR", "Africa", "Cameroon", "2021-01-02", 26848., 0., 81.571, 448., 0., 
  0., 1011.382, 0., 3.073, 16.876, 0., 0., 0.58, "", "", "", "", "", "", "", 
  "", "", "", "", "", "", "", "", "", "", "", "", "", "", "", "", "", "", "", 
  20.37, 2.6545864*^7, 50.885, 18.8, 3.165, 1.919, 3364.926, 23.8, 244.661, 
  7.2, "", "", 2.735, 1.3, 59.29, 0.563}, {"CMR", "Africa", "Cameroon", 
  "2021-01-03", 26848., 0., 81.571, 448., 0., 0., 1011.382, 0., 3.073, 
  16.876, 0., 0., 0.58, "", "", "", "", "", "", "", "", "", "", "", "", "", 
  "", "", "", "", "", "", "", "", "", "", "", "", "", 20.37, 2.6545864*^7, 
  50.885, 18.8, 3.165, 1.919, 3364.926, 23.8, 244.661, 7.2, "", "", 2.735, 
  1.3, 59.29, 0.563}, {"CMR", "Africa", "Cameroon", "2021-01-04", 26848., 0., 
  81.571, 448., 0., 0., 1011.382, 0., 3.073, 16.876, 0., 0., 0.57, "", "", 
  "", "", "", "", "", "", "", "", "", "", "", "", "", "", "", "", "", "", "", 
  "", "", "", "", "", 20.37, 2.6545864*^7, 50.885, 18.8, 3.165, 1.919, 
  3364.926, 23.8, 244.661, 7.2, "", "", 2.735, 1.3, 59.29, 0.563}, 
 {"CMR", "Africa", "Cameroon", "2021-01-05", 26848., 0., 81.571, 448., 0., 
  0., 1011.382, 0., 3.073, 16.876, 0., 0., 0.56, "", "", "", "", "", "", "", 
  "", "", "", "", "", "", "", "", "", "", "", "", "", "", "", "", "", "", "", 
  35.19, 2.6545864*^7, 50.885, 18.8, 3.165, 1.919, 3364.926, 23.8, 244.661, 
  7.2, "", "", 2.735, 1.3, 59.29, 0.563}, {"CMR", "Africa", "Cameroon", 
  "2021-01-06", 26848., 0., 81.571, 448., 0., 0., 1011.382, 0., 3.073, 
  16.876, 0., 0., 0.55, "", "", "", "", "", "", "", "", "", "", "", "", "", 
  "", "", "", "", "", "", "", "", "", "", "", "", "", 35.19, 2.6545864*^7, 
  50.885, 18.8, 3.165, 1.919, 3364.926, 23.8, 244.661, 7.2, "", "", 2.735, 
  1.3, 59.29, 0.563}, {"CMR", "Africa", "Cameroon", "2021-01-07", 26848., 0., 
  81.571, 448., 0., 0., 1011.382, 0., 3.073, 16.876, 0., 0., 0.54, "", "", 
  "", "", "", "", "", "", "", "", "", "", "", "", "", "", "", "", "", "", "", 
  "", "", "", "", "", 35.19, 2.6545864*^7, 50.885, 18.8, 3.165, 1.919, 
  3364.926, 23.8, 244.661, 7.2, "", "", 2.735, 1.3, 59.29, 0.563}, 
 {"CMR", "Africa", "Cameroon", "2021-01-08", 26848., 0., 0., 448., 0., 0., 
  1011.382, 0., 0., 16.876, 0., 0., 0.54, "", "", "", "", "", "", "", "", "", 
  "", "", "", "", "", "", "", "", "", "", "", "", "", "", "", "", "", 35.19, 
  2.6545864*^7, 50.885, 18.8, 3.165, 1.919, 3364.926, 23.8, 244.661, 7.2, "", 
  "", 2.735, 1.3, 59.29, 0.563}, {"CMR", "Africa", "Cameroon", "2021-01-09", 
  26848., 0., 0., 448., 0., 0., 1011.382, 0., 0., 16.876, 0., 0., 0.53, "", 
  "", "", "", "", "", "", "", "", "", "", "", "", "", "", "", "", "", "", "", 
  "", "", "", "", "", "", 35.19, 2.6545864*^7, 50.885, 18.8, 3.165, 1.919, 
  3364.926, 23.8, 244.661, 7.2, "", "", 2.735, 1.3, 59.29, 0.563}, 
 {"CMR", "Africa", "Cameroon", "2021-01-10", 26848., 0., 0., 448., 0., 0., 
  1011.382, 0., 0., 16.876, 0., 0., 0.53, "", "", "", "", "", "", "", "", "", 
  "", "", "", "", "", "", "", "", "", "", "", "", "", "", "", "", "", 35.19, 
  2.6545864*^7, 50.885, 18.8, 3.165, 1.919, 3364.926, 23.8, 244.661, 7.2, "", 
  "", 2.735, 1.3, 59.29, 0.563}, {"CMR", "Africa", "Cameroon", "2021-01-11", 
  26848., 0., 0., 448., 0., 0., 1011.382, 0., 0., 16.876, 0., 0., 0.52, "", 
  "", "", "", "", "", "", "", "", "", "", "", "", "", "", "", "", "", "", "", 
  "", "", "", "", "", "", 35.19, 2.6545864*^7, 50.885, 18.8, 3.165, 1.919, 
  3364.926, 23.8, 244.661, 7.2, "", "", 2.735, 1.3, 59.29, 0.563}, 
 {"CMR", "Africa", "Cameroon", "2021-01-12", 27336., 488., 69.714, 451., 3., 
  0.429, 1029.765, 18.383, 2.626, 16.989, 0.113, 0.016, 0.52, "", "", "", "", 
  "", "", "", "", "", "", "", "", "", "", "", "", "", "", "", "", "", "", "", 
  "", "", "", 35.19, 2.6545864*^7, 50.885, 18.8, 3.165, 1.919, 3364.926, 
  23.8, 244.661, 7.2, "", "", 2.735, 1.3, 59.29, 0.563}, 
 {"CMR", "Africa", "Cameroon", "2021-01-13", 27336., 0., 69.714, 451., 0., 
  0.429, 1029.765, 0., 2.626, 16.989, 0., 0.016, 0.51, "", "", "", "", "", 
  "", "", "", "", "", "", "", "", "", "", "", "", "", "", "", "", "", "", "", 
  "", "", 35.19, 2.6545864*^7, 50.885, 18.8, 3.165, 1.919, 3364.926, 23.8, 
  244.661, 7.2, "", "", 2.735, 1.3, 59.29, 0.563}, 
 {"CMR", "Africa", "Cameroon", "2021-01-14", 27336., 0., 69.714, 451., 0., 
  0.429, 1029.765, 0., 2.626, 16.989, 0., 0.016, 0.51, "", "", "", "", "", 
  "", "", "", "", "", "", "", "", "", "", "", "", "", "", "", "", "", "", "", 
  "", "", 35.19, 2.6545864*^7, 50.885, 18.8, 3.165, 1.919, 3364.926, 23.8, 
  244.661, 7.2, "", "", 2.735, 1.3, 59.29, 0.563}, 
 {"CMR", "Africa", "Cameroon", "2021-01-15", 27336., 0., 69.714, 451., 0., 
  0.429, 1029.765, 0., 2.626, 16.989, 0., 0.016, 0.5, "", "", "", "", "", "", 
  "", "", "", "", "", "", "", "", "", "", "", "", "", "", "", "", "", "", "", 
  "", 35.19, 2.6545864*^7, 50.885, 18.8, 3.165, 1.919, 3364.926, 23.8, 
  244.661, 7.2, "", "", 2.735, 1.3, 59.29, 0.563}, 
 {"CMR", "Africa", "Cameroon", "2021-01-16", 28010., 674., 166., 455., 4., 
  1., 1055.155, 25.39, 6.253, 17.14, 0.151, 0.038, 0.5, "", "", "", "", "", 
  "", "", "", "", "", "", "", "", "", "", "", "", "", "", "", "", "", "", "", 
  "", "", 35.19, 2.6545864*^7, 50.885, 18.8, 3.165, 1.919, 3364.926, 23.8, 
  244.661, 7.2, "", "", 2.735, 1.3, 59.29, 0.563}, 
 {"CMR", "Africa", "Cameroon", "2021-01-17", 28010., 0., 166., 455., 0., 1., 
  1055.155, 0., 6.253, 17.14, 0., 0.038, 0.5, "", "", "", "", "", "", "", "", 
  "", "", "", "", "", "", "", "", "", "", "", "", "", "", "", "", "", "", 
  35.19, 2.6545864*^7, 50.885, 18.8, 3.165, 1.919, 3364.926, 23.8, 244.661, 
  7.2, "", "", 2.735, 1.3, 59.29, 0.563}, {"CMR", "Africa", "Cameroon", 
  "2021-01-18", 28010., 0., 166., 455., 0., 1., 1055.155, 0., 6.253, 17.14, 
  0., 0.038, 0.49, "", "", "", "", "", "", "", "", "", "", "", "", "", "", 
  "", "", "", "", "", "", "", "", "", "", "", "", 24.07, 2.6545864*^7, 
  50.885, 18.8, 3.165, 1.919, 3364.926, 23.8, 244.661, 7.2, "", "", 2.735, 
  1.3, 59.29, 0.563}, {"CMR", "Africa", "Cameroon", "2021-01-19", 28010., 0., 
  96.286, 455., 0., 0.571, 1055.155, 0., 3.627, 17.14, 0., 0.022, 0.49, "", 
  "", "", "", "", "", "", "", "", "", "", "", "", "", "", "", "", "", "", "", 
  "", "", "", "", "", "", 24.07, 2.6545864*^7, 50.885, 18.8, 3.165, 1.919, 
  3364.926, 23.8, 244.661, 7.2, "", "", 2.735, 1.3, 59.29, 0.563}, 
 {"CMR", "Africa", "Cameroon", "2021-01-20", 28010., 0., 96.286, 455., 0., 
  0.571, 1055.155, 0., 3.627, 17.14, 0., 0.022, 0.49, "", "", "", "", "", "", 
  "", "", "", "", "", "", "", "", "", "", "", "", "", "", "", "", "", "", "", 
  "", 24.07, 2.6545864*^7, 50.885, 18.8, 3.165, 1.919, 3364.926, 23.8, 
  244.661, 7.2, "", "", 2.735, 1.3, 59.29, 0.563}, 
 {"CMR", "Africa", "Cameroon", "2021-01-21", 28010., 0., 96.286, 455., 0., 
  0.571, 1055.155, 0., 3.627, 17.14, 0., 0.022, 0.49, "", "", "", "", "", "", 
  "", "", "", "", "", "", "", "", "", "", "", "", "", "", "", "", "", "", "", 
  "", 24.07, 2.6545864*^7, 50.885, 18.8, 3.165, 1.919, 3364.926, 23.8, 
  244.661, 7.2, "", "", 2.735, 1.3, 59.29, 0.563}, 
 {"CMR", "Africa", "Cameroon", "2021-01-22", 28010., 0., 96.286, 455., 0., 
  0.571, 1055.155, 0., 3.627, 17.14, 0., 0.022, 0.49, "", "", "", "", "", "", 
  "", "", "", "", "", "", "", "", "", "", "", "", "", "", "", "", "", "", "", 
  "", 24.07, 2.6545864*^7, 50.885, 18.8, 3.165, 1.919, 3364.926, 23.8, 
  244.661, 7.2, "", "", 2.735, 1.3, 59.29, 0.563}, 
 {"CMR", "Africa", "Cameroon", "2021-01-23", 29617., 1607., 229.571, 462., 
  7., 1., 1115.692, 60.537, 8.648, 17.404, 0.264, 0.038, 0.49, "", "", "", 
  "", "", "", "", "", "", "", "", "", "", "", "", "", "", "", "", "", "", "", 
  "", "", "", "", 24.07, 2.6545864*^7, 50.885, 18.8, 3.165, 1.919, 3364.926, 
  23.8, 244.661, 7.2, "", "", 2.735, 1.3, 59.29, 0.563}, 
 {"CMR", "Africa", "Cameroon", "2021-01-24", 29617., 0., 229.571, 462., 0., 
  1., 1115.692, 0., 8.648, 17.404, 0., 0.038, 0.49, "", "", "", "", "", "", 
  "", "", "", "", "", "", "", "", "", "", "", "", "", "", "", "", "", "", "", 
  "", 24.07, 2.6545864*^7, 50.885, 18.8, 3.165, 1.919, 3364.926, 23.8, 
  244.661, 7.2, "", "", 2.735, 1.3, 59.29, 0.563}, 
 {"CMR", "Africa", "Cameroon", "2021-01-25", 29617., 0., 229.571, 462., 0., 
  1., 1115.692, 0., 8.648, 17.404, 0., 0.038, 0.49, "", "", "", "", "", "", 
  "", "", "", "", "", "", "", "", "", "", "", "", "", "", "", "", "", "", "", 
  "", 24.07, 2.6545864*^7, 50.885, 18.8, 3.165, 1.919, 3364.926, 23.8, 
  244.661, 7.2, "", "", 2.735, 1.3, 59.29, 0.563}, 
 {"CMR", "Africa", "Cameroon", "2021-01-26", 29617., 0., 229.571, 462., 0., 
  1., 1115.692, 0., 8.648, 17.404, 0., 0.038, 0.49, "", "", "", "", "", "", 
  "", "", "", "", "", "", "", "", "", "", "", "", "", "", "", "", "", "", "", 
  "", 35.19, 2.6545864*^7, 50.885, 18.8, 3.165, 1.919, 3364.926, 23.8, 
  244.661, 7.2, "", "", 2.735, 1.3, 59.29, 0.563}, 
 {"CMR", "Africa", "Cameroon", "2021-01-27", 29617., 0., 229.571, 462., 0., 
  1., 1115.692, 0., 8.648, 17.404, 0., 0.038, 0.49, "", "", "", "", "", "", 
  "", "", "", "", "", "", "", "", "", "", "", "", "", "", "", "", "", "", "", 
  "", 35.19, 2.6545864*^7, 50.885, 18.8, 3.165, 1.919, 3364.926, 23.8, 
  244.661, 7.2, "", "", 2.735, 1.3, 59.29, 0.563}, 
 {"CMR", "Africa", "Cameroon", "2021-01-28", 29617., 0., 229.571, 462., 0., 
  1., 1115.692, 0., 8.648, 17.404, 0., 0.038, 0.49, "", "", "", "", "", "", 
  "", "", "", "", "", "", "", "", "", "", "", "", "", "", "", "", "", "", "", 
  "", 35.19, 2.6545864*^7, 50.885, 18.8, 3.165, 1.919, 3364.926, 23.8, 
  244.661, 7.2, "", "", 2.735, 1.3, 59.29, 0.563}, 
 {"CMR", "Africa", "Cameroon", "2021-01-29", 29617., 0., 229.571, 462., 0., 
  1., 1115.692, 0., 8.648, 17.404, 0., 0.038, 0.49, "", "", "", "", "", "", 
  "", "", "", "", "", "", "", "", "", "", "", "", "", "", "", "", "", "", "", 
  "", 35.19, 2.6545864*^7, 50.885, 18.8, 3.165, 1.919, 3364.926, 23.8, 
  244.661, 7.2, "", "", 2.735, 1.3, 59.29, 0.563}, 
 {"CMR", "Africa", "Cameroon", "2021-01-30", 29617., 0., 0., 462., 0., 0., 
  1115.692, 0., 0., 17.404, 0., 0., 0.49, "", "", "", "", "", "", "", "", "", 
  "", "", "", "", "", "", "", "", "", "", "", "", "", "", "", "", "", 35.19, 
  2.6545864*^7, 50.885, 18.8, 3.165, 1.919, 3364.926, 23.8, 244.661, 7.2, "", 
  "", 2.735, 1.3, 59.29, 0.563}, {"CMR", "Africa", "Cameroon", "2021-01-31", 
  29617., 0., 0., 462., 0., 0., 1115.692, 0., 0., 17.404, 0., 0., 0.5, "", 
  "", "", "", "", "", "", "", "", "", "", "", "", "", "", "", "", "", "", "", 
  "", "", "", "", "", "", 35.19, 2.6545864*^7, 50.885, 18.8, 3.165, 1.919, 
  3364.926, 23.8, 244.661, 7.2, "", "", 2.735, 1.3, 59.29, 0.563}, 
 {"CMR", "Africa", "Cameroon", "2021-02-01", 29617., 0., 0., 462., 0., 0., 
  1115.692, 0., 0., 17.404, 0., 0., 0.5, "", "", "", "", "", "", "", "", "", 
  "", "", "", "", "", "", "", "", "", "", "", "", "", "", "", "", "", 24.07, 
  2.6545864*^7, 50.885, 18.8, 3.165, 1.919, 3364.926, 23.8, 244.661, 7.2, "", 
  "", 2.735, 1.3, 59.29, 0.563}, {"CMR", "Africa", "Cameroon", "2021-02-02", 
  30313., 696., 99.429, 474., 12., 1.714, 1141.91, 26.219, 3.746, 17.856, 
  0.452, 0.065, 0.5, "", "", "", "", "", "", "", "", "", "", "", "", "", "", 
  "", "", "", "", "", "", "", "", "", "", "", "", 24.07, 2.6545864*^7, 
  50.885, 18.8, 3.165, 1.919, 3364.926, 23.8, 244.661, 7.2, "", "", 2.735, 
  1.3, 59.29, 0.563}, {"CMR", "Africa", "Cameroon", "2021-02-03", 30313., 0., 
  99.429, 474., 0., 1.714, 1141.91, 0., 3.746, 17.856, 0., 0.065, 0.5, "", 
  "", "", "", "", "", "", "", "", "", "", "", "", "", "", "", "", "", "", "", 
  "", "", "", "", "", "", 24.07, 2.6545864*^7, 50.885, 18.8, 3.165, 1.919, 
  3364.926, 23.8, 244.661, 7.2, "", "", 2.735, 1.3, 59.29, 0.563}, 
 {"CMR", "Africa", "Cameroon", "2021-02-04", 30313., 0., 99.429, 474., 0., 
  1.714, 1141.91, 0., 3.746, 17.856, 0., 0.065, 0.49, "", "", "", "", "", "", 
  "", "", "", "", "", "", "", "", "", "", "", "", "", "", "", "", "", "", "", 
  "", 24.07, 2.6545864*^7, 50.885, 18.8, 3.165, 1.919, 3364.926, 23.8, 
  244.661, 7.2, "", "", 2.735, 1.3, 59.29, 0.563}, 
 {"CMR", "Africa", "Cameroon", "2021-02-05", 30313., 0., 99.429, 474., 0., 
  1.714, 1141.91, 0., 3.746, 17.856, 0., 0.065, 0.49, "", "", "", "", "", "", 
  "", "", "", "", "", "", "", "", "", "", "", "", "", "", "", "", "", "", "", 
  "", 24.07, 2.6545864*^7, 50.885, 18.8, 3.165, 1.919, 3364.926, 23.8, 
  244.661, 7.2, "", "", 2.735, 1.3, 59.29, 0.563}, 
 {"CMR", "Africa", "Cameroon", "2021-02-06", 31394., 1081., 253.857, 474., 
  0., 1.714, 1182.632, 40.722, 9.563, 17.856, 0., 0.065, 0.48, "", "", "", 
  "", "", "", "", "", "", "", "", "", "", "", "", "", "", "", "", "", "", "", 
  "", "", "", "", 24.07, 2.6545864*^7, 50.885, 18.8, 3.165, 1.919, 3364.926, 
  23.8, 244.661, 7.2, "", "", 2.735, 1.3, 59.29, 0.563}, 
 {"CMR", "Africa", "Cameroon", "2021-02-07", 31394., 0., 253.857, 474., 0., 
  1.714, 1182.632, 0., 9.563, 17.856, 0., 0.065, 0.48, "", "", "", "", "", 
  "", "", "", "", "", "", "", "", "", "", "", "", "", "", "", "", "", "", "", 
  "", "", 24.07, 2.6545864*^7, 50.885, 18.8, 3.165, 1.919, 3364.926, 23.8, 
  244.661, 7.2, "", "", 2.735, 1.3, 59.29, 0.563}, 
 {"CMR", "Africa", "Cameroon", "2021-02-08", 31394., 0., 253.857, 474., 0., 
  1.714, 1182.632, 0., 9.563, 17.856, 0., 0.065, 0.47, "", "", "", "", "", 
  "", "", "", "", "", "", "", "", "", "", "", "", "", "", "", "", "", "", "", 
  "", "", 35.19, 2.6545864*^7, 50.885, 18.8, 3.165, 1.919, 3364.926, 23.8, 
  244.661, 7.2, "", "", 2.735, 1.3, 59.29, 0.563}, 
 {"CMR", "Africa", "Cameroon", "2021-02-09", 31394., 0., 154.429, 474., 0., 
  0., 1182.632, 0., 5.817, 17.856, 0., 0., 0.47, "", "", "", "", "", "", "", 
  "", "", "", "", "", "", "", "", "", "", "", "", "", "", "", "", "", "", "", 
  35.19, 2.6545864*^7, 50.885, 18.8, 3.165, 1.919, 3364.926, 23.8, 244.661, 
  7.2, "", "", 2.735, 1.3, 59.29, 0.563}, {"CMR", "Africa", "Cameroon", 
  "2021-02-10", 31394., 0., 154.429, 474., 0., 0., 1182.632, 0., 5.817, 
  17.856, 0., 0., 0.47, "", "", "", "", "", "", "", "", "", "", "", "", "", 
  "", "", "", "", "", "", "", "", "", "", "", "", "", 35.19, 2.6545864*^7, 
  50.885, 18.8, 3.165, 1.919, 3364.926, 23.8, 244.661, 7.2, "", "", 2.735, 
  1.3, 59.29, 0.563}, {"CMR", "Africa", "Cameroon", "2021-02-11", 31394., 0., 
  154.429, 474., 0., 0., 1182.632, 0., 5.817, 17.856, 0., 0., 0.46, "", "", 
  "", "", "", "", "", "", "", "", "", "", "", "", "", "", "", "", "", "", "", 
  "", "", "", "", "", 35.19, 2.6545864*^7, 50.885, 18.8, 3.165, 1.919, 
  3364.926, 23.8, 244.661, 7.2, "", "", 2.735, 1.3, 59.29, 0.563}, 
 {"CMR", "Africa", "Cameroon", "2021-02-12", 32098., 704., 255., 479., 5., 
  0.714, 1209.153, 26.52, 9.606, 18.044, 0.188, 0.027, 0.46, "", "", "", "", 
  "", "", "", "", "", "", "", "", "", "", "", "", "", "", "", "", "", "", "", 
  "", "", "", 35.19, 2.6545864*^7, 50.885, 18.8, 3.165, 1.919, 3364.926, 
  23.8, 244.661, 7.2, "", "", 2.735, 1.3, 59.29, 0.563}, 
 {"CMR", "Africa", "Cameroon", "2021-02-13", 32098., 0., 100.571, 479., 0., 
  0.714, 1209.153, 0., 3.789, 18.044, 0., 0.027, 0.45, "", "", "", "", "", 
  "", "", "", "", "", "", "", "", "", "", "", "", "", "", "", "", "", "", "", 
  "", "", 35.19, 2.6545864*^7, 50.885, 18.8, 3.165, 1.919, 3364.926, 23.8, 
  244.661, 7.2, "", "", 2.735, 1.3, 59.29, 0.563}, 
 {"CMR", "Africa", "Cameroon", "2021-02-14", 32098., 0., 100.571, 479., 0., 
  0.714, 1209.153, 0., 3.789, 18.044, 0., 0.027, 0.45, "", "", "", "", "", 
  "", "", "", "", "", "", "", "", "", "", "", "", "", "", "", "", "", "", "", 
  "", "", 35.19, 2.6545864*^7, 50.885, 18.8, 3.165, 1.919, 3364.926, 23.8, 
  244.661, 7.2, "", "", 2.735, 1.3, 59.29, 0.563}, 
 {"CMR", "Africa", "Cameroon", "2021-02-15", 32098., 0., 100.571, 479., 0., 
  0.714, 1209.153, 0., 3.789, 18.044, 0., 0.027, 0.44, "", "", "", "", "", 
  "", "", "", "", "", "", "", "", "", "", "", "", "", "", "", "", "", "", "", 
  "", "", 35.19, 2.6545864*^7, 50.885, 18.8, 3.165, 1.919, 3364.926, 23.8, 
  244.661, 7.2, "", "", 2.735, 1.3, 59.29, 0.563}, 
 {"CMR", "Africa", "Cameroon", "2021-02-16", 32098., 0., 100.571, 479., 0., 
  0.714, 1209.153, 0., 3.789, 18.044, 0., 0.027, 0.43, "", "", "", "", "", 
  "", "", "", "", "", "", "", "", "", "", "", "", "", "", "", "", "", "", "", 
  "", "", 35.19, 2.6545864*^7, 50.885, 18.8, 3.165, 1.919, 3364.926, 23.8, 
  244.661, 7.2, "", "", 2.735, 1.3, 59.29, 0.563}, 
 {"CMR", "Africa", "Cameroon", "2021-02-17", 32098., 0., 100.571, 479., 0., 
  0.714, 1209.153, 0., 3.789, 18.044, 0., 0.027, 0.43, "", "", "", "", "", 
  "", "", "", "", "", "", "", "", "", "", "", "", "", "", "", "", "", "", "", 
  "", "", 35.19, 2.6545864*^7, 50.885, 18.8, 3.165, 1.919, 3364.926, 23.8, 
  244.661, 7.2, "", "", 2.735, 1.3, 59.29, 0.563}, 
 {"CMR", "Africa", "Cameroon", "2021-02-18", 33749., 1651., 336.429, 523., 
  44., 7., 1271.347, 62.194, 12.673, 19.702, 1.658, 0.264, 0.42, "", "", "", 
  "", "", "", "", "", "", "", "", "", "", "", "", "", "", "", "", "", "", "", 
  "", "", "", "", 35.19, 2.6545864*^7, 50.885, 18.8, 3.165, 1.919, 3364.926, 
  23.8, 244.661, 7.2, "", "", 2.735, 1.3, 59.29, 0.563}, 
 {"CMR", "Africa", "Cameroon", "2021-02-19", 33749., 0., 235.857, 523., 0., 
  6.286, 1271.347, 0., 8.885, 19.702, 0., 0.237, 0.41, "", "", "", "", "", 
  "", "", "", "", "", "", "", "", "", "", "", "", "", "", "", "", "", "", "", 
  "", "", 35.19, 2.6545864*^7, 50.885, 18.8, 3.165, 1.919, 3364.926, 23.8, 
  244.661, 7.2, "", "", 2.735, 1.3, 59.29, 0.563}, 
 {"CMR", "Africa", "Cameroon", "2021-02-20", 33749., 0., 235.857, 523., 0., 
  6.286, 1271.347, 0., 8.885, 19.702, 0., 0.237, 0.41, "", "", "", "", "", 
  "", "", "", "", "", "", "", "", "", "", "", "", "", "", "", "", "", "", "", 
  "", "", 35.19, 2.6545864*^7, 50.885, 18.8, 3.165, 1.919, 3364.926, 23.8, 
  244.661, 7.2, "", "", 2.735, 1.3, 59.29, 0.563}, 
 {"CMR", "Africa", "Cameroon", "2021-02-21", 33749., 0., 235.857, 523., 0., 
  6.286, 1271.347, 0., 8.885, 19.702, 0., 0.237, 0.4, "", "", "", "", "", "", 
  "", "", "", "", "", "", "", "", "", "", "", "", "", "", "", "", "", "", "", 
  "", 35.19, 2.6545864*^7, 50.885, 18.8, 3.165, 1.919, 3364.926, 23.8, 
  244.661, 7.2, "", "", 2.735, 1.3, 59.29, 0.563}, 
 {"CMR", "Africa", "Cameroon", "2021-02-22", 33749., 0., 235.857, 523., 0., 
  6.286, 1271.347, 0., 8.885, 19.702, 0., 0.237, 0.4, "", "", "", "", "", "", 
  "", "", "", "", "", "", "", "", "", "", "", "", "", "", "", "", "", "", "", 
  "", 35.19, 2.6545864*^7, 50.885, 18.8, 3.165, 1.919, 3364.926, 23.8, 
  244.661, 7.2, "", "", 2.735, 1.3, 59.29, 0.563}, 
 {"CMR", "Africa", "Cameroon", "2021-02-23", 33749., 0., 235.857, 523., 0., 
  6.286, 1271.347, 0., 8.885, 19.702, 0., 0.237, 0.39, "", "", "", "", "", 
  "", "", "", "", "", "", "", "", "", "", "", "", "", "", "", "", "", "", "", 
  "", "", 35.19, 2.6545864*^7, 50.885, 18.8, 3.165, 1.919, 3364.926, 23.8, 
  244.661, 7.2, "", "", 2.735, 1.3, 59.29, 0.563}, 
 {"CMR", "Africa", "Cameroon", "2021-02-24", 33749., 0., 235.857, 523., 0., 
  6.286, 1271.347, 0., 8.885, 19.702, 0., 0.237, 0.39, "", "", "", "", "", 
  "", "", "", "", "", "", "", "", "", "", "", "", "", "", "", "", "", "", "", 
  "", "", 35.19, 2.6545864*^7, 50.885, 18.8, 3.165, 1.919, 3364.926, 23.8, 
  244.661, 7.2, "", "", 2.735, 1.3, 59.29, 0.563}, 
 {"CMR", "Africa", "Cameroon", "2021-02-25", 35714., 1965., 280.714, 551., 
  28., 4., 1345.37, 74.023, 10.575, 20.757, 1.055, 0.151, 0.38, "", "", "", 
  "", "", "", "", "", "", "", "", "", "", "", "", "", "", "", "", "", "", "", 
  "", "", "", "", 35.19, 2.6545864*^7, 50.885, 18.8, 3.165, 1.919, 3364.926, 
  23.8, 244.661, 7.2, "", "", 2.735, 1.3, 59.29, 0.563}, 
 {"CMR", "Africa", "Cameroon", "2021-02-26", 35714., 0., 280.714, 551., 0., 
  4., 1345.37, 0., 10.575, 20.757, 0., 0.151, 0.38, "", "", "", "", "", "", 
  "", "", "", "", "", "", "", "", "", "", "", "", "", "", "", "", "", "", "", 
  "", 35.19, 2.6545864*^7, 50.885, 18.8, 3.165, 1.919, 3364.926, 23.8, 
  244.661, 7.2, "", "", 2.735, 1.3, 59.29, 0.563}, 
 {"CMR", "Africa", "Cameroon", "2021-02-27", 35714., 0., 280.714, 551., 0., 
  4., 1345.37, 0., 10.575, 20.757, 0., 0.151, 0.38, "", "", "", "", "", "", 
  "", "", "", "", "", "", "", "", "", "", "", "", "", "", "", "", "", "", "", 
  "", 35.19, 2.6545864*^7, 50.885, 18.8, 3.165, 1.919, 3364.926, 23.8, 
  244.661, 7.2, "", "", 2.735, 1.3, 59.29, 0.563}, 
 {"CMR", "Africa", "Cameroon", "2021-02-28", 35714., 0., 280.714, 551., 0., 
  4., 1345.37, 0., 10.575, 20.757, 0., 0.151, 0.37, "", "", "", "", "", "", 
  "", "", "", "", "", "", "", "", "", "", "", "", "", "", "", "", "", "", "", 
  "", 35.19, 2.6545864*^7, 50.885, 18.8, 3.165, 1.919, 3364.926, 23.8, 
  244.661, 7.2, "", "", 2.735, 1.3, 59.29, 0.563}, 
 {"CMR", "Africa", "Cameroon", "2021-03-01", 35714., 0., 280.714, 551., 0., 
  4., 1345.37, 0., 10.575, 20.757, 0., 0.151, 0.37, "", "", "", "", "", "", 
  "", "", "", "", "", "", "", "", "", "", "", "", "", "", "", "", "", "", "", 
  "", 35.19, 2.6545864*^7, 50.885, 18.8, 3.165, 1.919, 3364.926, 23.8, 
  244.661, 7.2, "", "", 2.735, 1.3, 59.29, 0.563}, 
 {"CMR", "Africa", "Cameroon", "2021-03-02", 35714., 0., 280.714, 551., 0., 
  4., 1345.37, 0., 10.575, 20.757, 0., 0.151, 0.37, "", "", "", "", "", "", 
  "", "", "", "", "", "", "", "", "", "", "", "", "", "", "", "", "", "", "", 
  "", 35.19, 2.6545864*^7, 50.885, 18.8, 3.165, 1.919, 3364.926, 23.8, 
  244.661, 7.2, "", "", 2.735, 1.3, 59.29, 0.563}, 
 {"CMR", "Africa", "Cameroon", "2021-03-03", 35714., 0., 280.714, 551., 0., 
  4., 1345.37, 0., 10.575, 20.757, 0., 0.151, 0.36, "", "", "", "", "", "", 
  "", "", "", "", "", "", "", "", "", "", "", "", "", "", "", "", "", "", "", 
  "", 35.19, 2.6545864*^7, 50.885, 18.8, 3.165, 1.919, 3364.926, 23.8, 
  244.661, 7.2, "", "", 2.735, 1.3, 59.29, 0.563}, 
 {"CMR", "Africa", "Cameroon", "2021-03-04", 35714., 0., 0., 551., 0., 0., 
  1345.37, 0., 0., 20.757, 0., 0., 0.36, "", "", "", "", "", "", "", "", "", 
  "", "", "", "", "", "", "", "", "", "", "", "", "", "", "", "", "", 35.19, 
  2.6545864*^7, 50.885, 18.8, 3.165, 1.919, 3364.926, 23.8, 244.661, 7.2, "", 
  "", 2.735, 1.3, 59.29, 0.563}, {"CMR", "Africa", "Cameroon", "2021-03-05", 
  35714., 0., 0., 551., 0., 0., 1345.37, 0., 0., 20.757, 0., 0., 0.36, "", 
  "", "", "", "", "", "", "", "", "", "", "", "", "", "", "", "", "", "", "", 
  "", "", "", "", "", "", 35.19, 2.6545864*^7, 50.885, 18.8, 3.165, 1.919, 
  3364.926, 23.8, 244.661, 7.2, "", "", 2.735, 1.3, 59.29, 0.563}, 
 {"CMR", "Africa", "Cameroon", "2021-03-06", 35714., 0., 0., 551., 0., 0., 
  1345.37, 0., 0., 20.757, 0., 0., 0.36, "", "", "", "", "", "", "", "", "", 
  "", "", "", "", "", "", "", "", "", "", "", "", "", "", "", "", "", 35.19, 
  2.6545864*^7, 50.885, 18.8, 3.165, 1.919, 3364.926, 23.8, 244.661, 7.2, "", 
  "", 2.735, 1.3, 59.29, 0.563}, {"CMR", "Africa", "Cameroon", "2021-03-07", 
  35714., 0., 0., 551., 0., 0., 1345.37, 0., 0., 20.757, 0., 0., 0.36, "", 
  "", "", "", "", "", "", "", "", "", "", "", "", "", "", "", "", "", "", "", 
  "", "", "", "", "", "", 35.19, 2.6545864*^7, 50.885, 18.8, 3.165, 1.919, 
  3364.926, 23.8, 244.661, 7.2, "", "", 2.735, 1.3, 59.29, 0.563}, 
 {"CMR", "Africa", "Cameroon", "2021-03-08", 36794., 1080., 154.286, 566., 
  15., 2.143, 1386.054, 40.684, 5.812, 21.322, 0.565, 0.081, 0.36, "", "", 
  "", "", "", "", "", "", "", "", "", "", "", "", "", "", "", "", "", "", "", 
  "", "", "", "", "", 35.19, 2.6545864*^7, 50.885, 18.8, 3.165, 1.919, 
  3364.926, 23.8, 244.661, 7.2, "", "", 2.735, 1.3, 59.29, 0.563}, 
 {"CMR", "Africa", "Cameroon", "2021-03-09", 36794., 0., 154.286, 566., 0., 
  2.143, 1386.054, 0., 5.812, 21.322, 0., 0.081, 0.35, "", "", "", "", "", 
  "", "", "", "", "", "", "", "", "", "", "", "", "", "", "", "", "", "", "", 
  "", "", 35.19, 2.6545864*^7, 50.885, 18.8, 3.165, 1.919, 3364.926, 23.8, 
  244.661, 7.2, "", "", 2.735, 1.3, 59.29, 0.563}, 
 {"CMR", "Africa", "Cameroon", "2021-03-10", 36794., 0., 154.286, 566., 0., 
  2.143, 1386.054, 0., 5.812, 21.322, 0., 0.081, 0.35, "", "", "", "", "", 
  "", "", "", "", "", "", "", "", "", "", "", "", "", "", "", "", "", "", "", 
  "", "", 35.19, 2.6545864*^7, 50.885, 18.8, 3.165, 1.919, 3364.926, 23.8, 
  244.661, 7.2, "", "", 2.735, 1.3, 59.29, 0.563}, 
 {"CMR", "Africa", "Cameroon", "2021-03-11", 40622., 3828., 701.143, 601., 
  35., 7.143, 1530.257, 144.203, 26.413, 22.64, 1.318, 0.269, 0.35, "", "", 
  "", "", "", "", "", "", "", "", "", "", "", "", "", "", "", "", "", "", "", 
  "", "", "", "", "", 35.19, 2.6545864*^7, 50.885, 18.8, 3.165, 1.919, 
  3364.926, 23.8, 244.661, 7.2, "", "", 2.735, 1.3, 59.29, 0.563}, 
 {"CMR", "Africa", "Cameroon", "2021-03-12", 40622., 0., 701.143, 601., 0., 
  7.143, 1530.257, 0., 26.413, 22.64, 0., 0.269, 0.35, "", "", "", "", "", 
  "", "", "", "", "", "", "", "", "", "", "", "", "", "", "", "", "", "", "", 
  "", "", 35.19, 2.6545864*^7, 50.885, 18.8, 3.165, 1.919, 3364.926, 23.8, 
  244.661, 7.2, "", "", 2.735, 1.3, 59.29, 0.563}, 
 {"CMR", "Africa", "Cameroon", "2021-03-13", 40622., 0., 701.143, 601., 0., 
  7.143, 1530.257, 0., 26.413, 22.64, 0., 0.269, 0.35, "", "", "", "", "", 
  "", "", "", "", "", "", "", "", "", "", "", "", "", "", "", "", "", "", "", 
  "", "", 35.19, 2.6545864*^7, 50.885, 18.8, 3.165, 1.919, 3364.926, 23.8, 
  244.661, 7.2, "", "", 2.735, 1.3, 59.29, 0.563}, 
 {"CMR", "Africa", "Cameroon", "2021-03-14", 40622., 0., 701.143, 601., 0., 
  7.143, 1530.257, 0., 26.413, 22.64, 0., 0.269, 0.35, "", "", "", "", "", 
  "", "", "", "", "", "", "", "", "", "", "", "", "", "", "", "", "", "", "", 
  "", "", 35.19, 2.6545864*^7, 50.885, 18.8, 3.165, 1.919, 3364.926, 23.8, 
  244.661, 7.2, "", "", 2.735, 1.3, 59.29, 0.563}, 
 {"CMR", "Africa", "Cameroon", "2021-03-15", 40622., 0., 546.857, 601., 0., 
  5., 1530.257, 0., 20.6, 22.64, 0., 0.188, 0.35, "", "", "", "", "", "", "", 
  "", "", "", "", "", "", "", "", "", "", "", "", "", "", "", "", "", "", "", 
  35.19, 2.6545864*^7, 50.885, 18.8, 3.165, 1.919, 3364.926, 23.8, 244.661, 
  7.2, "", "", 2.735, 1.3, 59.29, 0.563}, {"CMR", "Africa", "Cameroon", 
  "2021-03-16", 40622., 0., 546.857, 601., 0., 5., 1530.257, 0., 20.6, 22.64, 
  0., 0.188, 0.35, "", "", "", "", "", "", "", "", "", "", "", "", "", "", 
  "", "", "", "", "", "", "", "", "", "", "", "", 35.19, 2.6545864*^7, 
  50.885, 18.8, 3.165, 1.919, 3364.926, 23.8, 244.661, 7.2, "", "", 2.735, 
  1.3, 59.29, 0.563}, {"CMR", "Africa", "Cameroon", "2021-03-17", 40622., 0., 
  546.857, 601., 0., 5., 1530.257, 0., 20.6, 22.64, 0., 0.188, 0.35, "", "", 
  "", "", "", "", "", "", "", "", "", "", "", "", "", "", "", "", "", "", "", 
  "", "", "", "", "", 35.19, 2.6545864*^7, 50.885, 18.8, 3.165, 1.919, 
  3364.926, 23.8, 244.661, 7.2, "", "", 2.735, 1.3, 59.29, 0.563}, 
 {"CMR", "Africa", "Cameroon", "2021-03-18", 40622., 0., 0., 601., 0., 0., 
  1530.257, 0., 0., 22.64, 0., 0., 0.35, "", "", "", "", "", "", "", "", "", 
  "", "", "", "", "", "", "", "", "", "", "", "", "", "", "", "", "", 35.19, 
  2.6545864*^7, 50.885, 18.8, 3.165, 1.919, 3364.926, 23.8, 244.661, 7.2, "", 
  "", 2.735, 1.3, 59.29, 0.563}, {"CMR", "Africa", "Cameroon", "2021-03-19", 
  40622., 0., 0., 601., 0., 0., 1530.257, 0., 0., 22.64, 0., 0., 0.36, "", 
  "", "", "", "", "", "", "", "", "", "", "", "", "", "", "", "", "", "", "", 
  "", "", "", "", "", "", 35.19, 2.6545864*^7, 50.885, 18.8, 3.165, 1.919, 
  3364.926, 23.8, 244.661, 7.2, "", "", 2.735, 1.3, 59.29, 0.563}, 
 {"CMR", "Africa", "Cameroon", "2021-03-20", 40622., 0., 0., 601., 0., 0., 
  1530.257, 0., 0., 22.64, 0., 0., 0.36, "", "", "", "", "", "", "", "", "", 
  "", "", "", "", "", "", "", "", "", "", "", "", "", "", "", "", "", 35.19, 
  2.6545864*^7, 50.885, 18.8, 3.165, 1.919, 3364.926, 23.8, 244.661, 7.2, "", 
  "", 2.735, 1.3, 59.29, 0.563}, {"CMR", "Africa", "Cameroon", "2021-03-21", 
  40622., 0., 0., 601., 0., 0., 1530.257, 0., 0., 22.64, 0., 0., 0.36, "", 
  "", "", "", "", "", "", "", "", "", "", "", "", "", "", "", "", "", "", "", 
  "", "", "", "", "", "", 35.19, 2.6545864*^7, 50.885, 18.8, 3.165, 1.919, 
  3364.926, 23.8, 244.661, 7.2, "", "", 2.735, 1.3, 59.29, 0.563}, 
 {"CMR", "Africa", "Cameroon", "2021-03-22", 40622., 0., 0., 601., 0., 0., 
  1530.257, 0., 0., 22.64, 0., 0., 0.36, "", "", "", "", "", "", "", "", "", 
  "", "", "", "", "", "", "", "", "", "", "", "", "", "", "", "", "", 35.19, 
  2.6545864*^7, 50.885, 18.8, 3.165, 1.919, 3364.926, 23.8, 244.661, 7.2, "", 
  "", 2.735, 1.3, 59.29, 0.563}, {"CMR", "Africa", "Cameroon", "2021-03-23", 
  40622., 0., 0., 601., 0., 0., 1530.257, 0., 0., 22.64, 0., 0., 0.37, "", 
  "", "", "", "", "", "", "", "", "", "", "", "", "", "", "", "", "", "", "", 
  "", "", "", "", "", "", 35.19, 2.6545864*^7, 50.885, 18.8, 3.165, 1.919, 
  3364.926, 23.8, 244.661, 7.2, "", "", 2.735, 1.3, 59.29, 0.563}, 
 {"CMR", "Africa", "Cameroon", "2021-03-24", 40622., 0., 0., 601., 0., 0., 
  1530.257, 0., 0., 22.64, 0., 0., 0.37, "", "", "", "", "", "", "", "", "", 
  "", "", "", "", "", "", "", "", "", "", "", "", "", "", "", "", "", 35.19, 
  2.6545864*^7, 50.885, 18.8, 3.165, 1.919, 3364.926, 23.8, 244.661, 7.2, "", 
  "", 2.735, 1.3, 59.29, 0.563}, {"CMR", "Africa", "Cameroon", "2021-03-25", 
  40622., 0., 0., 601., 0., 0., 1530.257, 0., 0., 22.64, 0., 0., 0.37, "", 
  "", "", "", "", "", "", "", "", "", "", "", "", "", "", "", "", "", "", "", 
  "", "", "", "", "", "", 35.19, 2.6545864*^7, 50.885, 18.8, 3.165, 1.919, 
  3364.926, 23.8, 244.661, 7.2, "", "", 2.735, 1.3, 59.29, 0.563}, 
 {"CMR", "Africa", "Cameroon", "2021-03-26", 47669., 7047., 1006.714, 721., 
  120., 17.143, 1795.722, 265.465, 37.924, 27.161, 4.52, 0.646, 0.38, "", "", 
  "", "", "", "", "", "", "", "", "", "", "", "", "", "", "", "", "", "", "", 
  "", "", "", "", "", 35.19, 2.6545864*^7, 50.885, 18.8, 3.165, 1.919, 
  3364.926, 23.8, 244.661, 7.2, "", "", 2.735, 1.3, 59.29, 0.563}, 
 {"CMR", "Africa", "Cameroon", "2021-03-27", 47669., 0., 1006.714, 721., 0., 
  17.143, 1795.722, 0., 37.924, 27.161, 0., 0.646, 0.38, "", "", "", "", "", 
  "", "", "", "", "", "", "", "", "", "", "", "", "", "", "", "", "", "", "", 
  "", "", 35.19, 2.6545864*^7, 50.885, 18.8, 3.165, 1.919, 3364.926, 23.8, 
  244.661, 7.2, "", "", 2.735, 1.3, 59.29, 0.563}, 
 {"CMR", "Africa", "Cameroon", "2021-03-28", 47669., 0., 1006.714, 721., 0., 
  17.143, 1795.722, 0., 37.924, 27.161, 0., 0.646, 0.39, "", "", "", "", "", 
  "", "", "", "", "", "", "", "", "", "", "", "", "", "", "", "", "", "", "", 
  "", "", 35.19, 2.6545864*^7, 50.885, 18.8, 3.165, 1.919, 3364.926, 23.8, 
  244.661, 7.2, "", "", 2.735, 1.3, 59.29, 0.563}, 
 {"CMR", "Africa", "Cameroon", "2021-03-29", 47669., 0., 1006.714, 721., 0., 
  17.143, 1795.722, 0., 37.924, 27.161, 0., 0.646, 0.39, "", "", "", "", "", 
  "", "", "", "", "", "", "", "", "", "", "", "", "", "", "", "", "", "", "", 
  "", "", 35.19, 2.6545864*^7, 50.885, 18.8, 3.165, 1.919, 3364.926, 23.8, 
  244.661, 7.2, "", "", 2.735, 1.3, 59.29, 0.563}, 
 {"CMR", "Africa", "Cameroon", "2021-03-30", 47669., 0., 1006.714, 721., 0., 
  17.143, 1795.722, 0., 37.924, 27.161, 0., 0.646, 0.39, "", "", "", "", "", 
  "", "", "", "", "", "", "", "", "", "", "", "", "", "", "", "", "", "", "", 
  "", "", 35.19, 2.6545864*^7, 50.885, 18.8, 3.165, 1.919, 3364.926, 23.8, 
  244.661, 7.2, "", "", 2.735, 1.3, 59.29, 0.563}, 
 {"CMR", "Africa", "Cameroon", "2021-03-31", 47669., 0., 1006.714, 721., 0., 
  17.143, 1795.722, 0., 37.924, 27.161, 0., 0.646, 0.4, "", "", "", "", "", 
  "", "", "", "", "", "", "", "", "", "", "", "", "", "", "", "", "", "", "", 
  "", "", 35.19, 2.6545864*^7, 50.885, 18.8, 3.165, 1.919, 3364.926, 23.8, 
  244.661, 7.2, "", "", 2.735, 1.3, 59.29, 0.563}, 
 {"CMR", "Africa", "Cameroon", "2021-04-01", 57337., 9668., 2387.857, 851., 
  130., 35.714, 2159.922, 364.2, 89.952, 32.058, 4.897, 1.345, 0.4, "", "", 
  "", "", "", "", "", "", "", "", "", "", "", "", "", "", "", "", "", "", "", 
  "", "", "", "", "", 35.19, 2.6545864*^7, 50.885, 18.8, 3.165, 1.919, 
  3364.926, 23.8, 244.661, 7.2, "", "", 2.735, 1.3, 59.29, 0.563}, 
 {"CMR", "Africa", "Cameroon", "2021-04-02", 57337., 0., 1381.143, 851., 0., 
  18.571, 2159.922, 0., 52.029, 32.058, 0., 0.7, 0.41, "", "", "", "", "", 
  "", "", "", "", "", "", "", "", "", "", "", "", "", "", "", "", "", "", "", 
  "", "", 35.19, 2.6545864*^7, 50.885, 18.8, 3.165, 1.919, 3364.926, 23.8, 
  244.661, 7.2, "", "", 2.735, 1.3, 59.29, 0.563}, 
 {"CMR", "Africa", "Cameroon", "2021-04-03", 57337., 0., 1381.143, 851., 0., 
  18.571, 2159.922, 0., 52.029, 32.058, 0., 0.7, 0.42, "", "", "", "", "", 
  "", "", "", "", "", "", "", "", "", "", "", "", "", "", "", "", "", "", "", 
  "", "", 35.19, 2.6545864*^7, 50.885, 18.8, 3.165, 1.919, 3364.926, 23.8, 
  244.661, 7.2, "", "", 2.735, 1.3, 59.29, 0.563}, 
 {"CMR", "Africa", "Cameroon", "2021-04-04", 57337., 0., 1381.143, 851., 0., 
  18.571, 2159.922, 0., 52.029, 32.058, 0., 0.7, 0.42, "", "", "", "", "", 
  "", "", "", "", "", "", "", "", "", "", "", "", "", "", "", "", "", "", "", 
  "", "", 35.19, 2.6545864*^7, 50.885, 18.8, 3.165, 1.919, 3364.926, 23.8, 
  244.661, 7.2, "", "", 2.735, 1.3, 59.29, 0.563}, 
 {"CMR", "Africa", "Cameroon", "2021-04-05", 57337., 0., 1381.143, 851., 0., 
  18.571, 2159.922, 0., 52.029, 32.058, 0., 0.7, 0.43, "", "", "", "", "", 
  "", "", "", "", "", "", "", "", "", "", "", "", "", "", "", "", "", "", "", 
  "", "", 35.19, 2.6545864*^7, 50.885, 18.8, 3.165, 1.919, 3364.926, 23.8, 
  244.661, 7.2, "", "", 2.735, 1.3, 59.29, 0.563}, 
 {"CMR", "Africa", "Cameroon", "2021-04-06", 57337., 0., 1381.143, 851., 0., 
  18.571, 2159.922, 0., 52.029, 32.058, 0., 0.7, 0.43, "", "", "", "", "", 
  "", "", "", "", "", "", "", "", "", "", "", "", "", "", "", "", "", "", "", 
  "", "", 35.19, 2.6545864*^7, 50.885, 18.8, 3.165, 1.919, 3364.926, 23.8, 
  244.661, 7.2, "", "", 2.735, 1.3, 59.29, 0.563}, 
 {"CMR", "Africa", "Cameroon", "2021-04-07", 57337., 0., 1381.143, 851., 0., 
  18.571, 2159.922, 0., 52.029, 32.058, 0., 0.7, 0.44, "", "", "", "", "", 
  "", "", "", "", "", "", "", "", "", "", "", "", "", "", "", "", "", "", "", 
  "", "", 35.19, 2.6545864*^7, 50.885, 18.8, 3.165, 1.919, 3364.926, 23.8, 
  244.661, 7.2, "", "", 2.735, 1.3, 59.29, 0.563}, 
 {"CMR", "Africa", "Cameroon", "2021-04-08", 61731., 4394., 627.714, 919., 
  68., 9.714, 2325.447, 165.525, 23.646, 34.619, 2.562, 0.366, 0.45, "", "", 
  "", "", "", "", "", "", "", "", "", "", "", "", "", "", "", "", "", "", "", 
  "", "", "", "", "", 35.19, 2.6545864*^7, 50.885, 18.8, 3.165, 1.919, 
  3364.926, 23.8, 244.661, 7.2, "", "", 2.735, 1.3, 59.29, 0.563}, 
 {"CMR", "Africa", "Cameroon", "2021-04-09", 61731., 0., 627.714, 919., 0., 
  9.714, 2325.447, 0., 23.646, 34.619, 0., 0.366, 0.45, "", "", "", "", "", 
  "", "", "", "", "", "", "", "", "", "", "", "", "", "", "", "", "", "", "", 
  "", "", 35.19, 2.6545864*^7, 50.885, 18.8, 3.165, 1.919, 3364.926, 23.8, 
  244.661, 7.2, "", "", 2.735, 1.3, 59.29, 0.563}, 
 {"CMR", "Africa", "Cameroon", "2021-04-10", 61731., 0., 627.714, 919., 0., 
  9.714, 2325.447, 0., 23.646, 34.619, 0., 0.366, 0.45, "", "", "", "", "", 
  "", "", "", "", "", "", "", "", "", "", "", "", "", "", "", "", "", "", "", 
  "", "", 35.19, 2.6545864*^7, 50.885, 18.8, 3.165, 1.919, 3364.926, 23.8, 
  244.661, 7.2, "", "", 2.735, 1.3, 59.29, 0.563}, 
 {"CMR", "Africa", "Cameroon", "2021-04-11", 61731., 0., 627.714, 919., 0., 
  9.714, 2325.447, 0., 23.646, 34.619, 0., 0.366, 0.45, "", "", "", "", "", 
  "", "", "", "", "", "", "", "", "", "", "", "", 0., 0., "", "", "", 0., 0., 
  "", "", 35.19, 2.6545864*^7, 50.885, 18.8, 3.165, 1.919, 3364.926, 23.8, 
  244.661, 7.2, "", "", 2.735, 1.3, 59.29, 0.563}, 
 {"CMR", "Africa", "Cameroon", "2021-04-12", 61731., 0., 627.714, 919., 0., 
  9.714, 2325.447, 0., 23.646, 34.619, 0., 0.366, 0.46, "", "", "", "", "", 
  "", "", "", "", "", "", "", "", "", "", "", "", 400., 400., "", 400., 400., 
  0., 0., "", 15., 37.96, 2.6545864*^7, 50.885, 18.8, 3.165, 1.919, 3364.926, 
  23.8, 244.661, 7.2, "", "", 2.735, 1.3, 59.29, 0.563}, 
 {"CMR", "Africa", "Cameroon", "2021-04-13", 61731., 0., 627.714, 919., 0., 
  9.714, 2325.447, 0., 23.646, 34.619, 0., 0.366, 0.46, "", "", "", "", "", 
  "", "", "", "", "", "", "", "", "", "", "", "", "", "", "", "", 512., "", 
  "", "", 19., 37.96, 2.6545864*^7, 50.885, 18.8, 3.165, 1.919, 3364.926, 
  23.8, 244.661, 7.2, "", "", 2.735, 1.3, 59.29, 0.563}, 
 {"CMR", "Africa", "Cameroon", "2021-04-14", 61731., 0., 627.714, 919., 0., 
  9.714, 2325.447, 0., 23.646, 34.619, 0., 0.366, 0.47, "", "", "", "", "", 
  "", "", "", "", "", "", "", "", "", "", "", "", "", "", "", "", 549., "", 
  "", "", 21., 37.96, 2.6545864*^7, 50.885, 18.8, 3.165, 1.919, 3364.926, 
  23.8, 244.661, 7.2, "", "", 2.735, 1.3, 59.29, 0.563}, 
 {"CMR", "Africa", "Cameroon", "2021-04-15", 61731., 0., 0., 919., 0., 0., 
  2325.447, 0., 0., 34.619, 0., 0., 0.47, "", "", "", "", "", "", "", "", "", 
  "", "", "", "", "", "", "", "", "", "", "", "", 568., "", "", "", 21., 
  37.96, 2.6545864*^7, 50.885, 18.8, 3.165, 1.919, 3364.926, 23.8, 244.661, 
  7.2, "", "", 2.735, 1.3, 59.29, 0.563}, {"CMR", "Africa", "Cameroon", 
  "2021-04-16", 61731., 0., 0., 919., 0., 0., 2325.447, 0., 0., 34.619, 0., 
  0., 0.47, "", "", "", "", "", "", "", "", "", "", "", "", "", "", "", "", 
  "", "", "", "", "", 579., "", "", "", 22., 37.96, 2.6545864*^7, 50.885, 
  18.8, 3.165, 1.919, 3364.926, 23.8, 244.661, 7.2, "", "", 2.735, 1.3, 
  59.29, 0.563}, {"CMR", "Africa", "Cameroon", "2021-04-17", 64809., 3078., 
  439.714, 939., 20., 2.857, 2441.397, 115.95, 16.564, 35.373, 0.753, 0.108, 
  0.48, "", "", "", "", "", "", "", "", "", "", "", "", "", "", "", "", "", 
  "", "", "", "", 586., "", "", "", 22., 37.96, 2.6545864*^7, 50.885, 18.8, 
  3.165, 1.919, 3364.926, 23.8, 244.661, 7.2, "", "", 2.735, 1.3, 59.29, 
  0.563}, {"CMR", "Africa", "Cameroon", "2021-04-18", 64809., 0., 439.714, 
  939., 0., 2.857, 2441.397, 0., 16.564, 35.373, 0., 0.108, 0.48, "", "", "", 
  "", "", "", "", "", "", "", "", "", "", "", "", "", "", "", "", "", "", 
  592., "", "", "", 22., 37.96, 2.6545864*^7, 50.885, 18.8, 3.165, 1.919, 
  3364.926, 23.8, 244.661, 7.2, "", "", 2.735, 1.3, 59.29, 0.563}, 
 {"CMR", "Africa", "Cameroon", "2021-04-19", 64809., 0., 439.714, 939., 0., 
  2.857, 2441.397, 0., 16.564, 35.373, 0., 0.108, 0.47, "", "", "", "", "", 
  "", "", "", "", "", "", "", "", "", "", "", "", "", "", "", "", 624., "", 
  "", "", 24., 37.96, 2.6545864*^7, 50.885, 18.8, 3.165, 1.919, 3364.926, 
  23.8, 244.661, 7.2, "", "", 2.735, 1.3, 59.29, 0.563}, 
 {"CMR", "Africa", "Cameroon", "2021-04-20", 64809., 0., 439.714, 939., 0., 
  2.857, 2441.397, 0., 16.564, 35.373, 0., 0.108, 0.47, "", "", "", "", "", 
  "", "", "", "", "", "", "", "", "", "", "", "", "", "", "", "", 624., "", 
  "", "", 24., 37.96, 2.6545864*^7, 50.885, 18.8, 3.165, 1.919, 3364.926, 
  23.8, 244.661, 7.2, "", "", 2.735, 1.3, 59.29, 0.563}, 
 {"CMR", "Africa", "Cameroon", "2021-04-21", 64809., 0., 439.714, 939., 0., 
  2.857, 2441.397, 0., 16.564, 35.373, 0., 0.108, 0.47, "", "", "", "", "", 
  "", "", "", "", "", "", "", "", "", "", "", "", "", "", "", "", 624., "", 
  "", "", 24., 37.96, 2.6545864*^7, 50.885, 18.8, 3.165, 1.919, 3364.926, 
  23.8, 244.661, 7.2, "", "", 2.735, 1.3, 59.29, 0.563}, 
 {"CMR", "Africa", "Cameroon", "2021-04-22", 64809., 0., 439.714, 939., 0., 
  2.857, 2441.397, 0., 16.564, 35.373, 0., 0.108, 0.47, "", "", "", "", "", 
  "", "", "", "", "", "", "", "", "", "", "", "", "", "", "", "", 624., "", 
  "", "", 24., 37.96, 2.6545864*^7, 50.885, 18.8, 3.165, 1.919, 3364.926, 
  23.8, 244.661, 7.2, "", "", 2.735, 1.3, 59.29, 0.563}, 
 {"CMR", "Africa", "Cameroon", "2021-04-23", 65998., 1189., 609.571, 991., 
  52., 10.286, 2486.188, 44.79, 22.963, 37.332, 1.959, 0.387, 0.47, "", "", 
  "", "", "", "", "", "", "", "", "", "", "", "", "", "", "", "", "", "", "", 
  624., "", "", "", 24., 37.96, 2.6545864*^7, 50.885, 18.8, 3.165, 1.919, 
  3364.926, 23.8, 244.661, 7.2, "", "", 2.735, 1.3, 59.29, 0.563}, 
 {"CMR", "Africa", "Cameroon", "2021-04-24", 65998., 0., 169.857, 991., 0., 
  7.429, 2486.188, 0., 6.399, 37.332, 0., 0.28, 0.47, "", "", "", "", "", "", 
  "", "", "", "", "", "", "", "", "", "", "", "", "", "", "", 624., "", "", 
  "", 24., 37.96, 2.6545864*^7, 50.885, 18.8, 3.165, 1.919, 3364.926, 23.8, 
  244.661, 7.2, "", "", 2.735, 1.3, 59.29, 0.563}, 
 {"CMR", "Africa", "Cameroon", "2021-04-25", 65998., 0., 169.857, 991., 0., 
  7.429, 2486.188, 0., 6.399, 37.332, 0., 0.28, 0.47, "", "", "", "", "", "", 
  "", "", "", "", "", "", "", "", "", "", "", "", "", "", "", 624., "", "", 
  "", 24., 37.96, 2.6545864*^7, 50.885, 18.8, 3.165, 1.919, 3364.926, 23.8, 
  244.661, 7.2, "", "", 2.735, 1.3, 59.29, 0.563}, 
 {"CMR", "Africa", "Cameroon", "2021-04-26", 65998., 0., 169.857, 991., 0., 
  7.429, 2486.188, 0., 6.399, 37.332, 0., 0.28, 0.46, "", "", "", "", "", "", 
  "", "", "", "", "", "", "", "", "", "", "", "", "", "", "", 624., "", "", 
  "", 24., 37.96, 2.6545864*^7, 50.885, 18.8, 3.165, 1.919, 3364.926, 23.8, 
  244.661, 7.2, "", "", 2.735, 1.3, 59.29, 0.563}, 
 {"CMR", "Africa", "Cameroon", "2021-04-27", 65998., 0., 169.857, 991., 0., 
  7.429, 2486.188, 0., 6.399, 37.332, 0., 0.28, 0.46, "", "", "", "", "", "", 
  "", "", "", "", "", "", "", "", "", "", "", "", "", "", "", 624., "", "", 
  "", 24., 37.96, 2.6545864*^7, 50.885, 18.8, 3.165, 1.919, 3364.926, 23.8, 
  244.661, 7.2, "", "", 2.735, 1.3, 59.29, 0.563}, 
 {"CMR", "Africa", "Cameroon", "2021-04-28", 65998., 0., 169.857, 991., 0., 
  7.429, 2486.188, 0., 6.399, 37.332, 0., 0.28, 0.46, "", "", "", "", "", "", 
  "", "", "", "", "", "", "", "", "", "", "", "", "", "", "", 624., "", "", 
  "", 24., 37.96, 2.6545864*^7, 50.885, 18.8, 3.165, 1.919, 3364.926, 23.8, 
  244.661, 7.2, "", "", 2.735, 1.3, 59.29, 0.563}, 
 {"CMR", "Africa", "Cameroon", "2021-04-29", 72250., 6252., 1063., 1107., 
  116., 24., 2721.705, 235.517, 40.044, 41.701, 4.37, 0.904, 0.46, "", "", 
  "", "", "", "", "", "", "", "", "", "", "", "", "", "", "", 11000., 11000., 
  "", "", 624., 0.04, 0.04, "", 24., 37.96, 2.6545864*^7, 50.885, 18.8, 
  3.165, 1.919, 3364.926, 23.8, 244.661, 7.2, "", "", 2.735, 1.3, 59.29, 
  0.563}, {"CMR", "Africa", "Cameroon", "2021-04-30", 72250., 0., 893.143, 
  1107., 0., 16.571, 2721.705, 0., 33.645, 41.701, 0., 0.624, 0.46, "", "", 
  "", "", "", "", "", "", "", "", "", "", "", "", "", "", "", "", "", "", "", 
  901., "", "", "", 34., 37.96, 2.6545864*^7, 50.885, 18.8, 3.165, 1.919, 
  3364.926, 23.8, 244.661, 7.2, "", "", 2.735, 1.3, 59.29, 0.563}, 
 {"CMR", "Africa", "Cameroon", "2021-05-01", 72250., 0., 893.143, 1107., 0., 
  16.571, 2721.705, 0., 33.645, 41.701, 0., 0.624, 0.46, "", "", "", "", "", 
  "", "", "", "", "", "", "", "", "", "", "", "", "", "", "", "", 1179., "", 
  "", "", 44., 37.96, 2.6545864*^7, 50.885, 18.8, 3.165, 1.919, 3364.926, 
  23.8, 244.661, 7.2, "", "", 2.735, 1.3, 59.29, 0.563}, 
 {"CMR", "Africa", "Cameroon", "2021-05-02", 72250., 0., 893.143, 1107., 0., 
  16.571, 2721.705, 0., 33.645, 41.701, 0., 0.624, 0.46, "", "", "", "", "", 
  "", "", "", "", "", "", "", "", "", "", "", "", "", "", "", "", 1457., "", 
  "", "", 55., 37.96, 2.6545864*^7, 50.885, 18.8, 3.165, 1.919, 3364.926, 
  23.8, 244.661, 7.2, "", "", 2.735, 1.3, 59.29, 0.563}, 
 {"CMR", "Africa", "Cameroon", "2021-05-03", 72250., 0., 893.143, 1107., 0., 
  16.571, 2721.705, 0., 33.645, 41.701, 0., 0.624, 0.46, "", "", "", "", "", 
  "", "", "", "", "", "", "", "", "", "", "", "", "", "", "", "", 1735., "", 
  "", "", 65., 37.96, 2.6545864*^7, 50.885, 18.8, 3.165, 1.919, 3364.926, 
  23.8, 244.661, 7.2, "", "", 2.735, 1.3, 59.29, 0.563}, 
 {"CMR", "Africa", "Cameroon", "2021-05-04", 72250., 0., 893.143, 1107., 0., 
  16.571, 2721.705, 0., 33.645, 41.701, 0., 0.624, 0.46, "", "", "", "", "", 
  "", "", "", "", "", "", "", "", "", "", "", "", "", "", "", "", 2013., "", 
  "", "", 76., "", 2.6545864*^7, 50.885, 18.8, 3.165, 1.919, 3364.926, 23.8, 
  244.661, 7.2, "", "", 2.735, 1.3, 59.29, 0.563}, 
 {"CMR", "Africa", "Cameroon", "2021-05-05", 72250., 0., 893.143, 1107., 0., 
  16.571, 2721.705, 0., 33.645, 41.701, 0., 0.624, 0.46, "", "", "", "", "", 
  "", "", "", "", "", "", "", "", "", "", "", "", "", "", "", "", 2291., "", 
  "", "", 86., "", 2.6545864*^7, 50.885, 18.8, 3.165, 1.919, 3364.926, 23.8, 
  244.661, 7.2, "", "", 2.735, 1.3, 59.29, 0.563}, 
 {"CMR", "Africa", "Cameroon", "2021-05-06", 74946., 2696., 385.143, 1152., 
  45., 6.429, 2823.265, 101.56, 14.509, 43.397, 1.695, 0.242, 0.46, "", "", 
  "", "", "", "", "", "", "", "", "", "", "", "", "", "", "", "", "", "", "", 
  2569., "", "", "", 97., "", 2.6545864*^7, 50.885, 18.8, 3.165, 1.919, 
  3364.926, 23.8, 244.661, 7.2, "", "", 2.735, 1.3, 59.29, 0.563}, 
 {"CMR", "Africa", "Cameroon", "2021-05-07", 74946., 0., 385.143, 1152., 0., 
  6.429, 2823.265, 0., 14.509, 43.397, 0., 0.242, 0.46, "", "", "", "", "", 
  "", "", "", "", "", "", "", "", "", "", "", "", "", "", "", "", 2569., "", 
  "", "", 97., "", 2.6545864*^7, 50.885, 18.8, 3.165, 1.919, 3364.926, 23.8, 
  244.661, 7.2, "", "", 2.735, 1.3, 59.29, 0.563}, 
 {"CMR", "Africa", "Cameroon", "2021-05-08", 74946., 0., 385.143, 1152., 0., 
  6.429, 2823.265, 0., 14.509, 43.397, 0., 0.242, 0.45, "", "", "", "", "", 
  "", "", "", "", "", "", "", "", "", "", "", "", "", "", "", "", 2569., "", 
  "", "", 97., "", 2.6545864*^7, 50.885, 18.8, 3.165, 1.919, 3364.926, 23.8, 
  244.661, 7.2, "", "", 2.735, 1.3, 59.29, 0.563}, 
 {"CMR", "Africa", "Cameroon", "2021-05-09", 74946., 0., 385.143, 1152., 0., 
  6.429, 2823.265, 0., 14.509, 43.397, 0., 0.242, 0.45, "", "", "", "", "", 
  "", "", "", "", "", "", "", "", "", "", "", "", "", "", "", "", 2569., "", 
  "", "", 97., "", 2.6545864*^7, 50.885, 18.8, 3.165, 1.919, 3364.926, 23.8, 
  244.661, 7.2, "", "", 2.735, 1.3, 59.29, 0.563}, 
 {"CMR", "Africa", "Cameroon", "2021-05-10", 74946., 0., 385.143, 1152., 0., 
  6.429, 2823.265, 0., 14.509, 43.397, 0., 0.242, 0.44, "", "", "", "", "", 
  "", "", "", "", "", "", "", "", "", "", "", "", "", "", "", "", 2569., "", 
  "", "", 97., "", 2.6545864*^7, 50.885, 18.8, 3.165, 1.919, 3364.926, 23.8, 
  244.661, 7.2, "", "", 2.735, 1.3, 59.29, 0.563}, 
 {"CMR", "Africa", "Cameroon", "2021-05-11", 74946., 0., 385.143, 1152., 0., 
  6.429, 2823.265, 0., 14.509, 43.397, 0., 0.242, 0.44, "", "", "", "", "", 
  "", "", "", "", "", "", "", "", "", "", "", "", "", "", "", "", 2569., "", 
  "", "", 97., "", 2.6545864*^7, 50.885, 18.8, 3.165, 1.919, 3364.926, 23.8, 
  244.661, 7.2, "", "", 2.735, 1.3, 59.29, 0.563}, 
 {"CMR", "Africa", "Cameroon", "2021-05-12", 74946., 0., 385.143, 1152., 0., 
  6.429, 2823.265, 0., 14.509, 43.397, 0., 0.242, 0.44, "", "", "", "", "", 
  "", "", "", "", "", "", "", "", "", "", "", "", 44391., 43488., 903., "", 
  2569., 0.17, 0.16, 0., 97., "", 2.6545864*^7, 50.885, 18.8, 3.165, 1.919, 
  3364.926, 23.8, 244.661, 7.2, "", "", 2.735, 1.3, 59.29, 0.563}, 
 {"CMR", "Africa", "Cameroon", "2021-05-13", 74946., 0., 0., 1152., 0., 0., 
  2823.265, 0., 0., 43.397, 0., 0., 0.44, "", "", "", "", "", "", "", "", "", 
  "", "", "", "", "", "", "", "", "", "", "", "", 2275., "", "", "", 86., "", 
  2.6545864*^7, 50.885, 18.8, 3.165, 1.919, 3364.926, 23.8, 244.661, 7.2, "", 
  "", 2.735, 1.3, 59.29, 0.563}, {"CMR", "Africa", "Cameroon", "2021-05-14", 
  74946., 0., 0., 1152., 0., 0., 2823.265, 0., 0., 43.397, 0., 0., 0.43, "", 
  "", "", "", "", "", "", "", "", "", "", "", "", "", "", "", "", "", "", "", 
  "", 1982., "", "", "", 75., "", 2.6545864*^7, 50.885, 18.8, 3.165, 1.919, 
  3364.926, 23.8, 244.661, 7.2, "", "", 2.735, 1.3, 59.29, 0.563}, 
 {"CMR", "Africa", "Cameroon", "2021-05-15", 74946., 0., 0., 1152., 0., 0., 
  2823.265, 0., 0., 43.397, 0., 0., 0.43, "", "", "", "", "", "", "", "", "", 
  "", "", "", "", "", "", "", "", "", "", "", "", 1689., "", "", "", 64., "", 
  2.6545864*^7, 50.885, 18.8, 3.165, 1.919, 3364.926, 23.8, 244.661, 7.2, "", 
  "", 2.735, 1.3, 59.29, 0.563}, {"CMR", "Africa", "Cameroon", "2021-05-16", 
  74946., 0., 0., 1152., 0., 0., 2823.265, 0., 0., 43.397, 0., 0., 0.43, "", 
  "", "", "", "", "", "", "", "", "", "", "", "", "", "", "", "", "", "", "", 
  "", 1396., "", "", "", 53., "", 2.6545864*^7, 50.885, 18.8, 3.165, 1.919, 
  3364.926, 23.8, 244.661, 7.2, "", "", 2.735, 1.3, 59.29, 0.563}, 
 {"CMR", "Africa", "Cameroon", "2021-05-17", 74946., 0., 0., 1152., 0., 0., 
  2823.265, 0., 0., 43.397, 0., 0., 0.43, "", "", "", "", "", "", "", "", "", 
  "", "", "", "", "", "", "", "", "", "", "", "", 1103., "", "", "", 42., "", 
  2.6545864*^7, 50.885, 18.8, 3.165, 1.919, 3364.926, 23.8, 244.661, 7.2, "", 
  "", 2.735, 1.3, 59.29, 0.563}, {"CMR", "Africa", "Cameroon", "2021-05-18", 
  77429., 2483., 354.714, 1189., 37., 5.286, 2916.801, 93.536, 13.362, 44.79, 
  1.394, 0.199, 0.43, "", "", "", "", "", "", "", "", "", "", "", "", "", "", 
  "", "", "", 47488., 45706., 1782., "", 809., 0.18, 0.17, 0.01, 30., "", 
  2.6545864*^7, 50.885, 18.8, 3.165, 1.919, 3364.926, 23.8, 244.661, 7.2, "", 
  "", 2.735, 1.3, 59.29, 0.563}, {"CMR", "Africa", "Cameroon", "2021-05-19", 
  77429., 0., 354.714, 1189., 0., 5.286, 2916.801, 0., 13.362, 44.79, 0., 
  0.199, 0.43, "", "", "", "", "", "", "", "", "", "", "", "", "", "", "", 
  "", "", "", "", "", "", 567., "", "", "", 21., "", 2.6545864*^7, 50.885, 
  18.8, 3.165, 1.919, 3364.926, 23.8, 244.661, 7.2, "", "", 2.735, 1.3, 
  59.29, 0.563}, {"CMR", "Africa", "Cameroon", "2021-05-20", 77429., 0., 
  354.714, 1189., 0., 5.286, 2916.801, 0., 13.362, 44.79, 0., 0.199, 0.43, 
  "", "", "", "", "", "", "", "", "", "", "", "", "", "", "", "", "", "", "", 
  "", "", 618., "", "", "", 23., "", 2.6545864*^7, 50.885, 18.8, 3.165, 
  1.919, 3364.926, 23.8, 244.661, 7.2, "", "", 2.735, 1.3, 59.29, 0.563}, 
 {"CMR", "Africa", "Cameroon", "2021-05-21", 77733., 304., 398.143, 1239., 
  50., 12.429, 2928.253, 11.452, 14.998, 46.674, 1.884, 0.468, 0.44, "", "", 
  "", "", "", "", "", "", "", "", "", "", "", "", "", "", "", 50106., 46658., 
  3448., "", 669., 0.19, 0.18, 0.01, 25., "", 2.6545864*^7, 50.885, 18.8, 
  3.165, 1.919, 3364.926, 23.8, 244.661, 7.2, "", "", 2.735, 1.3, 59.29, 
  0.563}, {"CMR", "Africa", "Cameroon", "2021-05-22", 77733., 0., 398.143, 
  1239., 0., 12.429, 2928.253, 0., 14.998, 46.674, 0., 0.468, 0.44, "", "", 
  "", "", "", "", "", "", "", "", "", "", "", "", "", "", "", "", "", "", "", 
  924., "", "", "", 35., "", 2.6545864*^7, 50.885, 18.8, 3.165, 1.919, 
  3364.926, 23.8, 244.661, 7.2, "", "", 2.735, 1.3, 59.29, 0.563}, 
 {"CMR", "Africa", "Cameroon", "2021-05-23", 77733., 0., 398.143, 1239., 0., 
  12.429, 2928.253, 0., 14.998, 46.674, 0., 0.468, 0.44, "", "", "", "", "", 
  "", "", "", "", "", "", "", "", "", "", "", "", "", "", "", "", 1179., "", 
  "", "", 44., "", 2.6545864*^7, 50.885, 18.8, 3.165, 1.919, 3364.926, 23.8, 
  244.661, 7.2, "", "", 2.735, 1.3, 59.29, 0.563}, 
 {"CMR", "Africa", "Cameroon", "2021-05-24", 77733., 0., 398.143, 1239., 0., 
  12.429, 2928.253, 0., 14.998, 46.674, 0., 0.468, 0.44, "", "", "", "", "", 
  "", "", "", "", "", "", "", "", "", "", "", "", 57008., 51925., 5083., "", 
  1434., 0.21, 0.2, 0.02, 54., "", 2.6545864*^7, 50.885, 18.8, 3.165, 1.919, 
  3364.926, 23.8, 244.661, 7.2, "", "", 2.735, 1.3, 59.29, 0.563}, 
 {"CMR", "Africa", "Cameroon", "2021-05-25", 77733., 0., 43.429, 1239., 0., 
  7.143, 2928.253, 0., 1.636, 46.674, 0., 0.269, 0.44, "", "", "", "", "", 
  "", "", "", "", "", "", "", "", "", "", "", "", "", "", "", "", 1919., "", 
  "", "", 72., "", 2.6545864*^7, 50.885, 18.8, 3.165, 1.919, 3364.926, 23.8, 
  244.661, 7.2, "", "", 2.735, 1.3, 59.29, 0.563}, 
 {"CMR", "Africa", "Cameroon", "2021-05-26", 77982., 249., 79., 1270., 31., 
  11.571, 2937.633, 9.38, 2.976, 47.842, 1.168, 0.436, 0.44, "", "", "", "", 
  "", "", "", "", "", "", "", "", "", "", "", "", "", 64829., 56583., 8246., 
  "", 2353., 0.24, 0.21, 0.03, 89., "", 2.6545864*^7, 50.885, 18.8, 3.165, 
  1.919, 3364.926, 23.8, 244.661, 7.2, "", "", 2.735, 1.3, 59.29, 0.563}, 
 {"CMR", "Africa", "Cameroon", "2021-05-27", 77982., 0., 79., 1270., 0., 
  11.571, 2937.633, 0., 2.976, 47.842, 0., 0.436, 0.44, "", "", "", "", "", 
  "", "", "", "", "", "", "", "", "", "", "", "", "", "", "", "", 2525., "", 
  "", "", 95., "", 2.6545864*^7, 50.885, 18.8, 3.165, 1.919, 3364.926, 23.8, 
  244.661, 7.2, "", "", 2.735, 1.3, 59.29, 0.563}, 
 {"CMR", "Africa", "Cameroon", "2021-05-28", 77982., 0., 35.571, 1270., 0., 
  4.429, 2937.633, 0., 1.34, 47.842, 0., 0.167, 0.45, "", "", "", "", "", "", 
  "", "", "", "", "", "", "", "", "", "", "", "", "", "", "", 2697., "", "", 
  "", 102., "", 2.6545864*^7, 50.885, 18.8, 3.165, 1.919, 3364.926, 23.8, 
  244.661, 7.2, "", "", 2.735, 1.3, 59.29, 0.563}, 
 {"CMR", "Africa", "Cameroon", "2021-05-29", 78929., 947., 170.857, 1275., 
  5., 5.143, 2973.307, 35.674, 6.436, 48.03, 0.188, 0.194, 0.45, "", "", "", 
  "", "", "", "", "", "", "", "", "", "", "", "", "", "", "", "", "", "", 
  2665., "", "", "", 100., "", 2.6545864*^7, 50.885, 18.8, 3.165, 1.919, 
  3364.926, 23.8, 244.661, 7.2, "", "", 2.735, 1.3, 59.29, 0.563}, 
 {"CMR", "Africa", "Cameroon", "2021-05-30", 78929., 0., 170.857, 1275., 0., 
  5.143, 2973.307, 0., 6.436, 48.03, 0., 0.194, 0.45, "", "", "", "", "", "", 
  "", "", "", "", "", "", "", "", "", "", "", "", "", "", "", 2633., "", "", 
  "", 99., "", 2.6545864*^7, 50.885, 18.8, 3.165, 1.919, 3364.926, 23.8, 
  244.661, 7.2, "", "", 2.735, 1.3, 59.29, 0.563}, 
 {"CMR", "Africa", "Cameroon", "2021-05-31", 78929., 0., 170.857, 1275., 0., 
  5.143, 2973.307, 0., 6.436, 48.03, 0., 0.194, 0.44, "", "", "", "", "", "", 
  "", "", "", "", "", "", "", "", "", "", "", 75215., 63404., 11811., "", 
  2601., 0.28, 0.24, 0.04, 98., "", 2.6545864*^7, 50.885, 18.8, 3.165, 1.919, 
  3364.926, 23.8, 244.661, 7.2, "", "", 2.735, 1.3, 59.29, 0.563}, 
 {"CMR", "Africa", "Cameroon", "2021-06-01", 78929., 0., 170.857, 1275., 0., 
  5.143, 2973.307, 0., 6.436, 48.03, 0., 0.194, 0.44, "", "", "", "", "", "", 
  "", "", "", "", "", "", "", "", "", "", "", "", "", "", "", "", "", "", "", 
  "", "", 2.6545864*^7, 50.885, 18.8, 3.165, 1.919, 3364.926, 23.8, 244.661, 
  7.2, "", "", 2.735, 1.3, 59.29, 0.563}, {"CMR", "Africa", "Cameroon", 
  "2021-06-02", 78929., 0., 135.286, 1275., 0., 0.714, 2973.307, 0., 5.096, 
  48.03, 0., 0.027, 0.44, "", "", "", "", "", "", "", "", "", "", "", "", "", 
  "", "", "", "", "", "", "", "", "", "", "", "", "", "", 2.6545864*^7, 
  50.885, 18.8, 3.165, 1.919, 3364.926, 23.8, 244.661, 7.2, "", "", 2.735, 
  1.3, 59.29, 0.563}, {"CMR", "Africa", "Cameroon", "2021-06-03", 78929., 0., 
  135.286, 1275., 0., 0.714, 2973.307, 0., 5.096, 48.03, 0., 0.027, 0.44, "", 
  "", "", "", "", "", "", "", "", "", "", "", "", "", "", "", "", "", "", "", 
  "", "", "", "", "", "", "", 2.6545864*^7, 50.885, 18.8, 3.165, 1.919, 
  3364.926, 23.8, 244.661, 7.2, "", "", 2.735, 1.3, 59.29, 0.563}, 
 {"CMR", "Africa", "Cameroon", "2021-06-04", 78929., 0., 135.286, 1275., 0., 
  0.714, 2973.307, 0., 5.096, 48.03, 0., 0.027, 0.43, "", "", "", "", "", "", 
  "", "", "", "", "", "", "", "", "", "", "", "", "", "", "", "", "", "", "", 
  "", "", 2.6545864*^7, 50.885, 18.8, 3.165, 1.919, 3364.926, 23.8, 244.661, 
  7.2, "", "", 2.735, 1.3, 59.29, 0.563}, {"CMR", "Africa", "Cameroon", 
  "2021-06-05", 78929., 0., 0., 1275., 0., 0., 2973.307, 0., 0., 48.03, 0., 
  0., 0.43, "", "", "", "", "", "", "", "", "", "", "", "", "", "", "", "", 
  "", "", "", "", "", "", "", "", "", "", "", 2.6545864*^7, 50.885, 18.8, 
  3.165, 1.919, 3364.926, 23.8, 244.661, 7.2, "", "", 2.735, 1.3, 59.29, 
  0.563}, {"CMR", "Africa", "Cameroon", "2021-06-06", 78929., 0., 0., 1275., 
  0., 0., 2973.307, 0., 0., 48.03, 0., 0., 0.43, "", "", "", "", "", "", "", 
  "", "", "", "", "", "", "", "", "", "", "", "", "", "", "", "", "", "", "", 
  "", 2.6545864*^7, 50.885, 18.8, 3.165, 1.919, 3364.926, 23.8, 244.661, 7.2, 
  "", "", 2.735, 1.3, 59.29, 0.563}, {"CMR", "Africa", "Cameroon", 
  "2021-06-07", 78929., 0., 0., 1275., 0., 0., 2973.307, 0., 0., 48.03, 0., 
  0., "", "", "", "", "", "", "", "", "", "", "", "", "", "", "", "", "", "", 
  "", "", "", "", "", "", "", "", "", "", 2.6545864*^7, 50.885, 18.8, 3.165, 
  1.919, 3364.926, 23.8, 244.661, 7.2, "", "", 2.735, 1.3, 59.29, 0.563}, 
 {"CAN", "North America", "Canada", "2020-01-26", 1., 1., "", "", "", "", 
  0.026, 0.026, "", "", "", "", "", "", "", "", "", "", "", "", "", "", "", 
  "", "", "", "", "", "", "", "", "", "", "", "", "", "", "", "", 2.78, 
  3.7742157*^7, 4.037, 41.4, 16.984, 10.797, 44017.591, 0.5, 105.599, 7.37, 
  12., 16.6, "", 2.5, 82.43, 0.929}, {"CAN", "North America", "Canada", 
  "2020-01-27", 1., 0., "", "", "", "", 0.026, 0., "", "", "", "", "", "", 
  "", "", "", "", "", "", "", "", "", "", "", "", "", "", "", "", "", "", "", 
  "", "", "", "", "", "", 2.78, 3.7742157*^7, 4.037, 41.4, 16.984, 10.797, 
  44017.591, 0.5, 105.599, 7.37, 12., 16.6, "", 2.5, 82.43, 0.929}, 
 {"CAN", "North America", "Canada", "2020-01-28", 2., 1., "", "", "", "", 
  0.053, 0.026, "", "", "", "", "", "", "", "", "", "", "", "", "", "", "", 
  "", "", "", "", "", "", "", "", "", "", "", "", "", "", "", "", 2.78, 
  3.7742157*^7, 4.037, 41.4, 16.984, 10.797, 44017.591, 0.5, 105.599, 7.37, 
  12., 16.6, "", 2.5, 82.43, 0.929}, {"CAN", "North America", "Canada", 
  "2020-01-29", 2., 0., "", "", "", "", 0.053, 0., "", "", "", "", "", "", 
  "", "", "", "", "", "", "", "", "", "", "", "", "", "", "", "", "", "", "", 
  "", "", "", "", "", "", 2.78, 3.7742157*^7, 4.037, 41.4, 16.984, 10.797, 
  44017.591, 0.5, 105.599, 7.37, 12., 16.6, "", 2.5, 82.43, 0.929}, 
 {"CAN", "North America", "Canada", "2020-01-30", 2., 0., "", "", "", "", 
  0.053, 0., "", "", "", "", "", "", "", "", "", "", "", "", "", "", "", "", 
  "", "", "", "", "", "", "", "", "", "", "", "", "", "", "", 2.78, 
  3.7742157*^7, 4.037, 41.4, 16.984, 10.797, 44017.591, 0.5, 105.599, 7.37, 
  12., 16.6, "", 2.5, 82.43, 0.929}, {"CAN", "North America", "Canada", 
  "2020-01-31", 4., 2., 0.571, "", "", 0., 0.106, 0.053, 0.015, "", "", 0., 
  "", "", "", "", "", "", "", "", "", "", 0., 0., "", "", "", "", "", 
  "tests performed", "", "", "", "", "", "", "", "", "", 2.78, 3.7742157*^7, 
  4.037, 41.4, 16.984, 10.797, 44017.591, 0.5, 105.599, 7.37, 12., 16.6, "", 
  2.5, 82.43, 0.929}, {"CAN", "North America", "Canada", "2020-02-01", 4., 
  0., 0.571, "", "", 0., 0.106, 0., 0.015, "", "", 0., "", "", "", "", "", 
  "", "", "", "", "", "", "", "", "", "", "", "", "tests performed", "", "", 
  "", "", "", "", "", "", "", 2.78, 3.7742157*^7, 4.037, 41.4, 16.984, 
  10.797, 44017.591, 0.5, 105.599, 7.37, 12., 16.6, "", 2.5, 82.43, 0.929}, 
 {"CAN", "North America", "Canada", "2020-02-02", 4., 0., 0.429, "", "", 0., 
  0.106, 0., 0.011, "", "", 0., "", "", "", "", "", "", "", "", "", "", "", 
  "", "", "", "", "", "", "tests performed", "", "", "", "", "", "", "", "", 
  "", 2.78, 3.7742157*^7, 4.037, 41.4, 16.984, 10.797, 44017.591, 0.5, 
  105.599, 7.37, 12., 16.6, "", 2.5, 82.43, 0.929}, 
 {"CAN", "North America", "Canada", "2020-02-03", 4., 0., 0.429, "", "", 0., 
  0.106, 0., 0.011, "", "", 0., "", "", "", "", "", "", "", "", "", "", "", 
  "", "", "", "", "", "", "tests performed", "", "", "", "", "", "", "", "", 
  "", 2.78, 3.7742157*^7, 4.037, 41.4, 16.984, 10.797, 44017.591, 0.5, 
  105.599, 7.37, 12., 16.6, "", 2.5, 82.43, 0.929}, 
 {"CAN", "North America", "Canada", "2020-02-04", 4., 0., 0.286, "", "", 0., 
  0.106, 0., 0.008, "", "", 0., "", "", "", "", "", "", "", "", "", "", "", 
  "", "", "", "", "", "", "tests performed", "", "", "", "", "", "", "", "", 
  "", 2.78, 3.7742157*^7, 4.037, 41.4, 16.984, 10.797, 44017.591, 0.5, 
  105.599, 7.37, 12., 16.6, "", 2.5, 82.43, 0.929}, 
 {"CAN", "North America", "Canada", "2020-02-05", 5., 1., 0.429, "", "", 0., 
  0.132, 0.026, 0.011, "", "", 0., "", "", "", "", "", "", "", "", "", "", 
  "", "", "", "", "", "", "", "tests performed", "", "", "", "", "", "", "", 
  "", "", 2.78, 3.7742157*^7, 4.037, 41.4, 16.984, 10.797, 44017.591, 0.5, 
  105.599, 7.37, 12., 16.6, "", 2.5, 82.43, 0.929}, 
 {"CAN", "North America", "Canada", "2020-02-06", 5., 0., 0.429, "", "", 0., 
  0.132, 0., 0.011, "", "", 0., "", "", "", "", "", "", "", "", "", "", "", 
  "", "", "", "", "", "", "tests performed", "", "", "", "", "", "", "", "", 
  "", 2.78, 3.7742157*^7, 4.037, 41.4, 16.984, 10.797, 44017.591, 0.5, 
  105.599, 7.37, 12., 16.6, "", 2.5, 82.43, 0.929}, 
 {"CAN", "North America", "Canada", "2020-02-07", 7., 2., 0.429, "", "", 0., 
  0.185, 0.053, 0.011, "", "", 0., "", "", "", "", "", "", "", "", "", "", 
  "", "", "", 8., 0., 0.054, 18.6, "tests performed", "", "", "", "", "", "", 
  "", "", "", 2.78, 3.7742157*^7, 4.037, 41.4, 16.984, 10.797, 44017.591, 
  0.5, 105.599, 7.37, 12., 16.6, "", 2.5, 82.43, 0.929}, 
 {"CAN", "North America", "Canada", "2020-02-08", 7., 0., 0.429, "", "", 0., 
  0.185, 0., 0.011, "", "", 0., "", "", "", "", "", "", "", "", "", "", 63., 
  0.002, "", 8., 0., 0.054, 18.6, "tests performed", "", "", "", "", "", "", 
  "", "", "", 2.78, 3.7742157*^7, 4.037, 41.4, 16.984, 10.797, 44017.591, 
  0.5, 105.599, 7.37, 12., 16.6, "", 2.5, 82.43, 0.929}, 
 {"CAN", "North America", "Canada", "2020-02-09", 7., 0., 0.429, "", "", 0., 
  0.185, 0., 0.011, "", "", 0., "", "", "", "", "", "", "", "", "", "", "", 
  "", "", 8., 0., 0.054, 18.6, "tests performed", "", "", "", "", "", "", "", 
  "", "", 2.78, 3.7742157*^7, 4.037, 41.4, 16.984, 10.797, 44017.591, 0.5, 
  105.599, 7.37, 12., 16.6, "", 2.5, 82.43, 0.929}, 
 {"CAN", "North America", "Canada", "2020-02-10", 7., 0., 0.429, "", "", 0., 
  0.185, 0., 0.011, "", "", 0., "", "", "", "", "", "", "", "", "", "", "", 
  "", "", 7., 0., 0.061, 16.3, "tests performed", "", "", "", "", "", "", "", 
  "", "", 2.78, 3.7742157*^7, 4.037, 41.4, 16.984, 10.797, 44017.591, 0.5, 
  105.599, 7.37, 12., 16.6, "", 2.5, 82.43, 0.929}, 
 {"CAN", "North America", "Canada", "2020-02-11", 7., 0., 0.429, "", "", 0., 
  0.185, 0., 0.011, "", "", 0., "", "", "", "", "", "", "", "", "", "", "", 
  "", "", 7., 0., 0.061, 16.3, "tests performed", "", "", "", "", "", "", "", 
  "", "", 2.78, 3.7742157*^7, 4.037, 41.4, 16.984, 10.797, 44017.591, 0.5, 
  105.599, 7.37, 12., 16.6, "", 2.5, 82.43, 0.929}, 
 {"CAN", "North America", "Canada", "2020-02-12", 7., 0., 0.286, "", "", 0., 
  0.185, 0., 0.008, "", "", 0., "", "", "", "", "", "", "", "", "", "", "", 
  "", "", 7., 0., 0.041, 24.5, "tests performed", "", "", "", "", "", "", "", 
  "", "", 2.78, 3.7742157*^7, 4.037, 41.4, 16.984, 10.797, 44017.591, 0.5, 
  105.599, 7.37, 12., 16.6, "", 2.5, 82.43, 0.929}, 
 {"CAN", "North America", "Canada", "2020-02-13", 7., 0., 0.286, "", "", 0., 
  0.185, 0., 0.008, "", "", 0., "", "", "", "", "", "", "", "", "", "", "", 
  "", "", 6., 0., 0.048, 21., "tests performed", "", "", "", "", "", "", "", 
  "", "", 2.78, 3.7742157*^7, 4.037, 41.4, 16.984, 10.797, 44017.591, 0.5, 
  105.599, 7.37, 12., 16.6, "", 2.5, 82.43, 0.929}, 
 {"CAN", "North America", "Canada", "2020-02-14", 7., 0., 0., "", "", 0., 
  0.185, 0., 0., "", "", 0., "", "", "", "", "", "", "", "", "", "", "", "", 
  "", 6., 0., 0., "", "tests performed", "", "", "", "", "", "", "", "", "", 
  2.78, 3.7742157*^7, 4.037, 41.4, 16.984, 10.797, 44017.591, 0.5, 105.599, 
  7.37, 12., 16.6, "", 2.5, 82.43, 0.929}, {"CAN", "North America", "Canada", 
  "2020-02-15", 7., 0., 0., "", "", 0., 0.185, 0., 0., "", "", 0., "", "", 
  "", "", "", "", "", "", "", "", "", "", "", 6., 0., 0., "", 
  "tests performed", "", "", "", "", "", "", "", "", "", 2.78, 3.7742157*^7, 
  4.037, 41.4, 16.984, 10.797, 44017.591, 0.5, 105.599, 7.37, 12., 16.6, "", 
  2.5, 82.43, 0.929}, {"CAN", "North America", "Canada", "2020-02-16", 7., 
  0., 0., "", "", 0., 0.185, 0., 0., "", "", 0., "", "", "", "", "", "", "", 
  "", "", "", 109., 0.003, "", 6., 0., 0., "", "tests performed", "", "", "", 
  "", "", "", "", "", "", 2.78, 3.7742157*^7, 4.037, 41.4, 16.984, 10.797, 
  44017.591, 0.5, 105.599, 7.37, 12., 16.6, "", 2.5, 82.43, 0.929}, 
 {"CAN", "North America", "Canada", "2020-02-17", 8., 1., 0.143, "", "", 0., 
  0.212, 0.026, 0.004, "", "", 0., "", "", "", "", "", "", "", "", "", "", 
  "", "", "", 7., 0., 0.02, 49., "tests performed", "", "", "", "", "", "", 
  "", "", "", 2.78, 3.7742157*^7, 4.037, 41.4, 16.984, 10.797, 44017.591, 
  0.5, 105.599, 7.37, 12., 16.6, "", 2.5, 82.43, 0.929}, 
 {"CAN", "North America", "Canada", "2020-02-18", 8., 0., 0.143, "", "", 0., 
  0.212, 0., 0.004, "", "", 0., "", "", "", "", "", "", "", "", "", "", "", 
  "", "", 7., 0., 0.02, 49., "tests performed", "", "", "", "", "", "", "", 
  "", "", 2.78, 3.7742157*^7, 4.037, 41.4, 16.984, 10.797, 44017.591, 0.5, 
  105.599, 7.37, 12., 16.6, "", 2.5, 82.43, 0.929}, 
 {"CAN", "North America", "Canada", "2020-02-19", 8., 0., 0.143, "", "", 0., 
  0.212, 0., 0.004, "", "", 0., "", "", "", "", "", "", "", "", "", "", "", 
  "", "", 8., 0., 0.018, 55.9, "tests performed", "", "", "", "", "", "", "", 
  "", "", 2.78, 3.7742157*^7, 4.037, 41.4, 16.984, 10.797, 44017.591, 0.5, 
  105.599, 7.37, 12., 16.6, "", 2.5, 82.43, 0.929}, 
 {"CAN", "North America", "Canada", "2020-02-20", 8., 0., 0.143, "", "", 0., 
  0.212, 0., 0.004, "", "", 0., "", "", "", "", "", "", "", "", "", "", "", 
  "", "", 9., 0., 0.016, 62.9, "tests performed", "", "", "", "", "", "", "", 
  "", "", 2.78, 3.7742157*^7, 4.037, 41.4, 16.984, 10.797, 44017.591, 0.5, 
  105.599, 7.37, 12., 16.6, "", 2.5, 82.43, 0.929}, 
 {"CAN", "North America", "Canada", "2020-02-21", 9., 1., 0.286, "", "", 0., 
  0.238, 0.026, 0.008, "", "", 0., "", "", "", "", "", "", "", "", "", "", 
  166., 0.004, "", 10., 0., 0.029, 35., "tests performed", "", "", "", "", 
  "", "", "", "", "", 2.78, 3.7742157*^7, 4.037, 41.4, 16.984, 10.797, 
  44017.591, 0.5, 105.599, 7.37, 12., 16.6, "", 2.5, 82.43, 0.929}, 
 {"CAN", "North America", "Canada", "2020-02-22", 9., 0., 0.286, "", "", 0., 
  0.238, 0., 0.008, "", "", 0., "", "", "", "", "", "", "", "", "", "", "", 
  "", "", 11., 0., 0.026, 38.5, "tests performed", "", "", "", "", "", "", 
  "", "", "", 2.78, 3.7742157*^7, 4.037, 41.4, 16.984, 10.797, 44017.591, 
  0.5, 105.599, 7.37, 12., 16.6, "", 2.5, 82.43, 0.929}, 
 {"CAN", "North America", "Canada", "2020-02-23", 9., 0., 0.286, "", "", 0., 
  0.238, 0., 0.008, "", "", 0., "", "", "", "", "", "", "", "", "", "", "", 
  "", "", 13., 0., 0.022, 45.5, "tests performed", "", "", "", "", "", "", 
  "", "", "", 2.78, 3.7742157*^7, 4.037, 41.4, 16.984, 10.797, 44017.591, 
  0.5, 105.599, 7.37, 12., 16.6, "", 2.5, 82.43, 0.929}, 
 {"CAN", "North America", "Canada", "2020-02-24", 10., 1., 0.286, "", "", 0., 
  0.265, 0.026, 0.008, "", "", 0., "", "", "", "", "", "", "", "", "", "", 
  212., 0.006, "", 13., 0., 0.022, 45.5, "tests performed", "", "", "", "", 
  "", "", "", "", "", 2.78, 3.7742157*^7, 4.037, 41.4, 16.984, 10.797, 
  44017.591, 0.5, 105.599, 7.37, 12., 16.6, "", 2.5, 82.43, 0.929}, 
 {"CAN", "North America", "Canada", "2020-02-25", 11., 1., 0.429, "", "", 0., 
  0.291, 0.026, 0.011, "", "", 0., "", "", "", "", "", "", "", "", "", 18., 
  230., 0.006, 0., 14., 0., 0.031, 32.6, "tests performed", "", "", "", "", 
  "", "", "", "", "", 2.78, 3.7742157*^7, 4.037, 41.4, 16.984, 10.797, 
  44017.591, 0.5, 105.599, 7.37, 12., 16.6, "", 2.5, 82.43, 0.929}, 
 {"CAN", "North America", "Canada", "2020-02-26", 11., 0., 0.429, "", "", 0., 
  0.291, 0., 0.011, "", "", 0., "", "", "", "", "", "", "", "", "", 62., 
  292., 0.008, 0.002, 21., 0.001, 0.02, 49., "tests performed", "", "", "", 
  "", "", "", "", "", "", 2.78, 3.7742157*^7, 4.037, 41.4, 16.984, 10.797, 
  44017.591, 0.5, 105.599, 7.37, 12., 16.6, "", 2.5, 82.43, 0.929}, 
 {"CAN", "North America", "Canada", "2020-02-27", 13., 2., 0.714, "", "", 0., 
  0.344, 0.053, 0.019, "", "", 0., "", "", "", "", "", "", "", "", "", 77., 
  369., 0.01, 0.002, 31., 0.001, 0.023, 43.4, "tests performed", "", "", "", 
  "", "", "", "", "", "", 2.78, 3.7742157*^7, 4.037, 41.4, 16.984, 10.797, 
  44017.591, 0.5, 105.599, 7.37, 12., 16.6, "", 2.5, 82.43, 0.929}, 
 {"CAN", "North America", "Canada", "2020-02-28", 14., 1., 0.714, "", "", 0., 
  0.371, 0.026, 0.019, "", "", 0., "", "", "", "", "", "", "", "", "", "", 
  "", "", "", 39., 0.001, 0.018, 54.6, "tests performed", "", "", "", "", "", 
  "", "", "", "", 2.78, 3.7742157*^7, 4.037, 41.4, 16.984, 10.797, 44017.591, 
  0.5, 105.599, 7.37, 12., 16.6, "", 2.5, 82.43, 0.929}, 
 {"CAN", "North America", "Canada", "2020-02-29", 20., 6., 1.571, "", "", 0., 
  0.53, 0.159, 0.042, "", "", 0., "", "", "", "", "", "", "", "", "", "", 
  510., 0.014, "", 47., 0.001, 0.033, 29.9, "tests performed", "", "", "", 
  "", "", "", "", "", "", 2.78, 3.7742157*^7, 4.037, 41.4, 16.984, 10.797, 
  44017.591, 0.5, 105.599, 7.37, 12., 16.6, "", 2.5, 82.43, 0.929}, 
 {"CAN", "North America", "Canada", "2020-03-01", 24., 4., 2.143, "", "", 0., 
  0.636, 0.106, 0.057, "", "", 0., "", "", "", "", "", "", "", "", "", 125., 
  635., 0.017, 0.003, 63., 0.002, 0.034, 29.4, "tests performed", "", "", "", 
  "", "", "", "", "", "", 2.78, 3.7742157*^7, 4.037, 41.4, 16.984, 10.797, 
  44017.591, 0.5, 105.599, 7.37, 12., 16.6, "", 2.5, 82.43, 0.929}, 
 {"CAN", "North America", "Canada", "2020-03-02", 27., 3., 2.429, "", "", 0., 
  0.715, 0.079, 0.064, "", "", 0., "", "", "", "", "", "", "", "", "", "", 
  "", "", "", 67., 0.002, 0.036, 27.6, "tests performed", "", "", "", "", "", 
  "", "", "", "", 2.78, 3.7742157*^7, 4.037, 41.4, 16.984, 10.797, 44017.591, 
  0.5, 105.599, 7.37, 12., 16.6, "", 2.5, 82.43, 0.929}, 
 {"CAN", "North America", "Canada", "2020-03-03", 30., 3., 2.714, "", "", 0., 
  0.795, 0.079, 0.072, "", "", 0., "", "", "", "", "", "", "", "", "", "", 
  733., 0.019, "", 72., 0.002, 0.038, 26.5, "tests performed", "", "", "", 
  "", "", "", "", "", "", 2.78, 3.7742157*^7, 4.037, 41.4, 16.984, 10.797, 
  44017.591, 0.5, 105.599, 7.37, 12., 16.6, "", 2.5, 82.43, 0.929}, 
 {"CAN", "North America", "Canada", "2020-03-04", 33., 3., 3.143, "", "", 0., 
  0.874, 0.079, 0.083, "", "", 0., "", "", "", "", "", "", "", "", "", "", 
  "", "", "", 89., 0.002, 0.035, 28.3, "tests performed", "", "", "", "", "", 
  "", "", "", "", 2.78, 3.7742157*^7, 4.037, 41.4, 16.984, 10.797, 44017.591, 
  0.5, 105.599, 7.37, 12., 16.6, "", 2.5, 82.43, 0.929}, 
 {"CAN", "North America", "Canada", "2020-03-05", 37., 4., 3.429, "", "", 0., 
  0.98, 0.106, 0.091, "", "", 0., "", "", "", "", "", "", "", "", "", "", 
  1099., 0.029, "", 104., 0.003, 0.033, 30.3, "tests performed", "", "", "", 
  "", "", "", "", "", "", 2.78, 3.7742157*^7, 4.037, 41.4, 16.984, 10.797, 
  44017.591, 0.5, 105.599, 7.37, 12., 16.6, "", 2.5, 82.43, 0.929}, 
 {"CAN", "North America", "Canada", "2020-03-06", 49., 12., 5., "", "", 0., 
  1.298, 0.318, 0.132, "", "", 0., "", "", "", "", "", "", "", "", "", 296., 
  1395., 0.037, 0.008, 136., 0.004, 0.037, 27.2, "tests performed", "", "", 
  "", "", "", "", "", "", "", 2.78, 3.7742157*^7, 4.037, 41.4, 16.984, 
  10.797, 44017.591, 0.5, 105.599, 7.37, 12., 16.6, "", 2.5, 82.43, 0.929}, 
 {"CAN", "North America", "Canada", "2020-03-07", 54., 5., 4.857, "", "", 0., 
  1.431, 0.132, 0.129, "", "", 0., "", "", "", "", "", "", "", "", "", 372., 
  1767., 0.047, 0.01, 180., 0.005, 0.027, 37.1, "tests performed", "", "", 
  "", "", "", "", "", "", "", 2.78, 3.7742157*^7, 4.037, 41.4, 16.984, 
  10.797, 44017.591, 0.5, 105.599, 7.37, 12., 16.6, "", 2.5, 82.43, 0.929}, 
 {"CAN", "North America", "Canada", "2020-03-08", 64., 10., 5.714, "", "", 
  0., 1.696, 0.265, 0.151, "", "", 0., "", "", "", "", "", "", "", "", "", 
  932., 2699., 0.072, 0.025, 295., 0.008, 0.019, 51.6, "tests performed", "", 
  "", "", "", "", "", "", "", "", 2.78, 3.7742157*^7, 4.037, 41.4, 16.984, 
  10.797, 44017.591, 0.5, 105.599, 7.37, 12., 16.6, "", 2.5, 82.43, 0.929}, 
 {"CAN", "North America", "Canada", "2020-03-09", 77., 13., 7.143, 1., 1., 
  0.143, 2.04, 0.344, 0.189, 0.026, 0.026, 0.004, "", 0., 0., 4., 0.106, "", 
  "", "", "", 832., 3531., 0.094, 0.022, 407., 0.011, 0.018, 57., 
  "tests performed", "", "", "", "", "", "", "", "", "", 2.78, 3.7742157*^7, 
  4.037, 41.4, 16.984, 10.797, 44017.591, 0.5, 105.599, 7.37, 12., 16.6, "", 
  2.5, 82.43, 0.929}, {"CAN", "North America", "Canada", "2020-03-10", 79., 
  2., 7., 1., 0., 0.143, 2.093, 0.053, 0.185, 0.026, 0., 0.004, "", 0., 0., 
  5., 0.132, "", "", "", "", "", "", "", "", 494., 0.013, 0.014, 70.6, 
  "tests performed", "", "", "", "", "", "", "", "", "", 2.78, 3.7742157*^7, 
  4.037, 41.4, 16.984, 10.797, 44017.591, 0.5, 105.599, 7.37, 12., 16.6, "", 
  2.5, 82.43, 0.929}, {"CAN", "North America", "Canada", "2020-03-11", 108., 
  29., 10.714, 1., 0., 0.143, 2.862, 0.768, 0.284, 0.026, 0., 0.004, "", 0., 
  0., 5., 0.132, "", "", "", "", "", 4846., 0.128, "", 561., 0.015, 0.019, 
  52.4, "tests performed", "", "", "", "", "", "", "", "", "", 13.89, 
  3.7742157*^7, 4.037, 41.4, 16.984, 10.797, 44017.591, 0.5, 105.599, 7.37, 
  12., 16.6, "", 2.5, 82.43, 0.929}, {"CAN", "North America", "Canada", 
  "2020-03-12", 117., 9., 11.429, 1., 0., 0.143, 3.1, 0.238, 0.303, 0.026, 
  0., 0.004, 2.79, 0., 0., 5., 0.132, "", "", "", "", 1893., 6739., 0.179, 
  0.05, 806., 0.021, 0.014, 70.5, "tests performed", "", "", "", "", "", "", 
  "", "", "", 22.22, 3.7742157*^7, 4.037, 41.4, 16.984, 10.797, 44017.591, 
  0.5, 105.599, 7.37, 12., 16.6, "", 2.5, 82.43, 0.929}, 
 {"CAN", "North America", "Canada", "2020-03-13", 193., 76., 20.571, 1., 0., 
  0.143, 5.114, 2.014, 0.545, 0.026, 0., 0.004, 2.82, 1., 0.026, 7., 0.185, 
  "", "", "", "", 3150., 9889., 0.262, 0.083, 1213., 0.032, 0.017, 59., 
  "tests performed", "", "", "", "", "", "", "", "", "", 22.22, 3.7742157*^7, 
  4.037, 41.4, 16.984, 10.797, 44017.591, 0.5, 105.599, 7.37, 12., 16.6, "", 
  2.5, 82.43, 0.929}, {"CAN", "North America", "Canada", "2020-03-14", 198., 
  5., 20.571, 1., 0., 0.143, 5.246, 0.132, 0.545, 0.026, 0., 0.004, 2.8, 2., 
  0.053, 9., 0.238, "", "", "", "", 3320., 13209., 0.35, 0.088, 1635., 0.043, 
  0.013, 79.5, "tests performed", "", "", "", "", "", "", "", "", "", 24.07, 
  3.7742157*^7, 4.037, 41.4, 16.984, 10.797, 44017.591, 0.5, 105.599, 7.37, 
  12., 16.6, "", 2.5, 82.43, 0.929}, {"CAN", "North America", "Canada", 
  "2020-03-15", 252., 54., 26.857, 1., 0., 0.143, 6.677, 1.431, 0.712, 0.026, 
  0., 0.004, 2.83, 2., 0.053, 9., 0.238, "", "", "", "", 4148., 17357., 0.46, 
  0.11, 2094., 0.055, 0.013, 78., "tests performed", "", "", "", "", "", "", 
  "", "", "", 24.07, 3.7742157*^7, 4.037, 41.4, 16.984, 10.797, 44017.591, 
  0.5, 105.599, 7.37, 12., 16.6, "", 2.5, 82.43, 0.929}, 
 {"CAN", "North America", "Canada", "2020-03-16", 415., 163., 48.286, 4., 3., 
  0.429, 10.996, 4.319, 1.279, 0.106, 0.079, 0.011, 2.85, 2., 0.053, 17., 
  0.45, "", "", "", "", 4519., 21876., 0.58, 0.12, 2621., 0.069, 0.018, 54.3, 
  "tests performed", "", "", "", "", "", "", "", "", "", 43.52, 3.7742157*^7, 
  4.037, 41.4, 16.984, 10.797, 44017.591, 0.5, 105.599, 7.37, 12., 16.6, "", 
  2.5, 82.43, 0.929}, {"CAN", "North America", "Canada", "2020-03-17", 478., 
  63., 57., 6., 2., 0.714, 12.665, 1.669, 1.51, 0.159, 0.053, 0.019, 2.82, 
  6., 0.159, 22., 0.583, "", "", "", "", 5031., 26907., 0.713, 0.133, 3246., 
  0.086, 0.018, 56.9, "tests performed", "", "", "", "", "", "", "", "", "", 
  43.52, 3.7742157*^7, 4.037, 41.4, 16.984, 10.797, 44017.591, 0.5, 105.599, 
  7.37, 12., 16.6, "", 2.5, 82.43, 0.929}, {"CAN", "North America", "Canada", 
  "2020-03-18", 657., 179., 78.429, 11., 5., 1.429, 17.408, 4.743, 2.078, 
  0.291, 0.132, 0.038, 2.8, 14., 0.371, 31., 0.821, "", "", "", "", 7286., 
  34193., 0.906, 0.193, 4192., 0.111, 0.019, 53.4, "tests performed", "", "", 
  "", "", "", "", "", "", "", 61.11, 3.7742157*^7, 4.037, 41.4, 16.984, 
  10.797, 44017.591, 0.5, 105.599, 7.37, 12., 16.6, "", 2.5, 82.43, 0.929}, 
 {"CAN", "North America", "Canada", "2020-03-19", 800., 143., 97.571, 11., 
  0., 1.429, 21.196, 3.789, 2.585, 0.291, 0., 0.038, 2.77, 16., 0.424, 42., 
  1.113, "", "", "", "", 8608., 42801., 1.134, 0.228, 5152., 0.137, 0.019, 
  52.8, "tests performed", "", "", "", "", "", "", "", "", "", 61.11, 
  3.7742157*^7, 4.037, 41.4, 16.984, 10.797, 44017.591, 0.5, 105.599, 7.37, 
  12., 16.6, "", 2.5, 82.43, 0.929}, {"CAN", "North America", "Canada", 
  "2020-03-20", 943., 143., 107.143, 15., 4., 2., 24.985, 3.789, 2.839, 
  0.397, 0.106, 0.053, 2.73, 24., 0.636, 52., 1.378, "", "", "", "", 7267., 
  50068., 1.327, 0.193, 5740., 0.152, 0.019, 53.6, "tests performed", "", "", 
  "", "", "", "", "", "", "", 71.3, 3.7742157*^7, 4.037, 41.4, 16.984, 
  10.797, 44017.591, 0.5, 105.599, 7.37, 12., 16.6, "", 2.5, 82.43, 0.929}, 
 {"CAN", "North America", "Canada", "2020-03-21", 1277., 334., 154.143, 19., 
  4., 2.571, 33.835, 8.85, 4.084, 0.503, 0.106, 0.068, 2.73, 31., 0.821, 68., 
  1.802, "", "", "", "", 8127., 58195., 1.542, 0.215, 6427., 0.17, 0.024, 
  41.7, "tests performed", "", "", "", "", "", "", "", "", "", 71.3, 
  3.7742157*^7, 4.037, 41.4, 16.984, 10.797, 44017.591, 0.5, 105.599, 7.37, 
  12., 16.6, "", 2.5, 82.43, 0.929}, {"CAN", "North America", "Canada", 
  "2020-03-22", 1469., 192., 173.857, 22., 3., 3., 38.922, 5.087, 4.606, 
  0.583, 0.079, 0.079, 2.67, 35., 0.927, 76., 2.014, "", "", "", "", 10535., 
  68730., 1.821, 0.279, 7339., 0.194, 0.024, 42.2, "tests performed", "", "", 
  "", "", "", "", "", "", "", 71.3, 3.7742157*^7, 4.037, 41.4, 16.984, 
  10.797, 44017.591, 0.5, 105.599, 7.37, 12., 16.6, "", 2.5, 82.43, 0.929}, 
 {"CAN", "North America", "Canada", "2020-03-23", 2088., 619., 239., 29., 7., 
  3.571, 55.323, 16.401, 6.332, 0.768, 0.185, 0.095, 2.62, 44., 1.166, 103., 
  2.729, "", "", "", "", 11147., 79877., 2.116, 0.295, 8286., 0.22, 0.029, 
  34.7, "tests performed", "", "", "", "", "", "", "", "", "", 72.69, 
  3.7742157*^7, 4.037, 41.4, 16.984, 10.797, 44017.591, 0.5, 105.599, 7.37, 
  12., 16.6, "", 2.5, 82.43, 0.929}, {"CAN", "North America", "Canada", 
  "2020-03-24", 2790., 702., 330.286, 33., 4., 3.857, 73.923, 18.6, 8.751, 
  0.874, 0.106, 0.102, 2.56, 64., 1.696, 153., 4.054, "", "", "", "", 10591., 
  90468., 2.397, 0.281, 9080., 0.241, 0.036, 27.5, "tests performed", "", "", 
  "", "", "", "", "", "", "", 72.69, 3.7742157*^7, 4.037, 41.4, 16.984, 
  10.797, 44017.591, 0.5, 105.599, 7.37, 12., 16.6, "", 2.5, 82.43, 0.929}, 
 {"CAN", "North America", "Canada", "2020-03-25", 3251., 461., 370.571, 42., 
  9., 4.429, 86.137, 12.214, 9.819, 1.113, 0.238, 0.117, 2.45, 72., 1.908, 
  176., 4.663, "", "", "", "", 11070., 101538., 2.69, 0.293, 9621., 0.255, 
  0.039, 26., "tests performed", "", "", "", "", "", "", "", "", "", 72.69, 
  3.7742157*^7, 4.037, 41.4, 16.984, 10.797, 44017.591, 0.5, 105.599, 7.37, 
  12., 16.6, "", 2.5, 82.43, 0.929}, {"CAN", "North America", "Canada", 
  "2020-03-26", 4042., 791., 463.143, 57., 15., 6.571, 107.095, 20.958, 
  12.271, 1.51, 0.397, 0.174, 2.35, 82., 2.173, 216., 5.723, "", "", "", "", 
  10911., 112449., 2.979, 0.289, 9950., 0.264, 0.047, 21.5, 
  "tests performed", "", "", "", "", "", "", "", "", "", 72.69, 3.7742157*^7, 
  4.037, 41.4, 16.984, 10.797, 44017.591, 0.5, 105.599, 7.37, 12., 16.6, "", 
  2.5, 82.43, 0.929}, {"CAN", "North America", "Canada", "2020-03-27", 4682., 
  640., 534.143, 66., 9., 7.286, 124.052, 16.957, 14.152, 1.749, 0.238, 
  0.193, 2.25, 89., 2.358, 260., 6.889, "", "", "", "", 12217., 124666., 
  3.303, 0.324, 10657., 0.282, 0.05, 20., "tests performed", "", "", "", "", 
  "", "", "", "", "", 72.69, 3.7742157*^7, 4.037, 41.4, 16.984, 10.797, 
  44017.591, 0.5, 105.599, 7.37, 12., 16.6, "", 2.5, 82.43, 0.929}, 
 {"CAN", "North America", "Canada", "2020-03-28", 5576., 894., 614.143, 82., 
  16., 9., 147.739, 23.687, 16.272, 2.173, 0.424, 0.238, 2.15, 125., 3.312, 
  294., 7.79, "", "", "", "", 12487., 137153., 3.634, 0.331, 11280., 0.299, 
  0.054, 18.4, "tests performed", "", "", "", "", "", "", "", "", "", 72.69, 
  3.7742157*^7, 4.037, 41.4, 16.984, 10.797, 44017.591, 0.5, 105.599, 7.37, 
  12., 16.6, "", 2.5, 82.43, 0.929}, {"CAN", "North America", "Canada", 
  "2020-03-29", 6280., 704., 687.286, 96., 14., 10.571, 166.392, 18.653, 
  18.21, 2.544, 0.371, 0.28, 2.05, 142., 3.762, 329., 8.717, "", "", "", "", 
  15442., 152595., 4.043, 0.409, 11981., 0.317, 0.057, 17.4, 
  "tests performed", "", "", "", "", "", "", "", "", "", 72.69, 3.7742157*^7, 
  4.037, 41.4, 16.984, 10.797, 44017.591, 0.5, 105.599, 7.37, 12., 16.6, "", 
  2.5, 82.43, 0.929}, {"CAN", "North America", "Canada", "2020-03-30", 7398., 
  1118., 758.571, 125., 29., 13.714, 196.014, 29.622, 20.099, 3.312, 0.768, 
  0.363, 1.96, 157., 4.16, 406., 10.757, "", "", "", "", 12123., 164718., 
  4.364, 0.321, 12120., 0.321, 0.063, 16., "tests performed", "", "", "", "", 
  "", "", "", "", "", 72.69, 3.7742157*^7, 4.037, 41.4, 16.984, 10.797, 
  44017.591, 0.5, 105.599, 7.37, 12., 16.6, "", 2.5, 82.43, 0.929}, 
 {"CAN", "North America", "Canada", "2020-03-31", 8527., 1129., 819.571, 
  152., 27., 17., 225.928, 29.913, 21.715, 4.027, 0.715, 0.45, 1.9, 165., 
  4.372, 482., 12.771, "", "", "", "", 13600., 178318., 4.725, 0.36, 12550., 
  0.333, 0.065, 15.3, "tests performed", "", "", "", "", "", "", "", "", "", 
  72.69, 3.7742157*^7, 4.037, 41.4, 16.984, 10.797, 44017.591, 0.5, 105.599, 
  7.37, 12., 16.6, "", 2.5, 82.43, 0.929}, {"CAN", "North America", "Canada", 
  "2020-04-01", 9560., 1033., 901.286, 175., 23., 19., 253.298, 27.37, 23.88, 
  4.637, 0.609, 0.503, 1.84, 174., 4.61, 526., 13.937, "", "", "", "", 
  14021., 192339., 5.096, 0.371, 12972., 0.344, 0.069, 14.4, 
  "tests performed", "", "", "", "", "", "", "", "", "", 74.54, 3.7742157*^7, 
  4.037, 41.4, 16.984, 10.797, 44017.591, 0.5, 105.599, 7.37, 12., 16.6, "", 
  2.5, 82.43, 0.929}, {"CAN", "North America", "Canada", "2020-04-02", 
  11284., 1724., 1034.571, 224., 49., 23.857, 298.976, 45.678, 27.412, 5.935, 
  1.298, 0.632, 1.78, 362., 9.591, 993., 26.31, "", "", "", "", 16421., 
  208760., 5.531, 0.435, 13759., 0.365, 0.075, 13.3, "tests performed", "", 
  "", "", "", "", "", "", "", "", 74.54, 3.7742157*^7, 4.037, 41.4, 16.984, 
  10.797, 44017.591, 0.5, 105.599, 7.37, 12., 16.6, "", 2.5, 82.43, 0.929}, 
 {"CAN", "North America", "Canada", "2020-04-03", 12437., 1153., 1107.857, 
  277., 53., 30.143, 329.525, 30.549, 29.353, 7.339, 1.404, 0.799, 1.7, 397., 
  10.519, 1129., 29.913, "", "", "", "", 14858., 223618., 5.925, 0.394, 
  14136., 0.375, 0.078, 12.8, "tests performed", "", "", "", "", "", "", "", 
  "", "", 74.54, 3.7742157*^7, 4.037, 41.4, 16.984, 10.797, 44017.591, 0.5, 
  105.599, 7.37, 12., 16.6, "", 2.5, 82.43, 0.929}, 
 {"CAN", "North America", "Canada", "2020-04-04", 12978., 541., 1057.429, 
  360., 83., 39.714, 343.86, 14.334, 28.017, 9.538, 2.199, 1.052, 1.64, 424., 
  11.234, 1216., 32.219, "", "", "", "", 15061., 238679., 6.324, 0.399, 
  14504., 0.384, 0.073, 13.7, "tests performed", "", "", "", "", "", "", "", 
  "", "", 72.69, 3.7742157*^7, 4.037, 41.4, 16.984, 10.797, 44017.591, 0.5, 
  105.599, 7.37, 12., 16.6, "", 2.5, 82.43, 0.929}, 
 {"CAN", "North America", "Canada", "2020-04-05", 15756., 2778., 1353.714, 
  435., 75., 48.429, 417.464, 73.605, 35.867, 11.526, 1.987, 1.283, 1.59, 
  455., 12.055, 1272., 33.702, "", "", "", "", 12492., 251171., 6.655, 0.331, 
  14082., 0.373, 0.096, 10.4, "tests performed", "", "", "", "", "", "", "", 
  "", "", 72.69, 3.7742157*^7, 4.037, 41.4, 16.984, 10.797, 44017.591, 0.5, 
  105.599, 7.37, 12., 16.6, "", 2.5, 82.43, 0.929}, 
 {"CAN", "North America", "Canada", "2020-04-06", 16563., 807., 1309.286, 
  520., 85., 56.429, 438.846, 21.382, 34.69, 13.778, 2.252, 1.495, 1.49, 
  486., 12.877, 1351., 35.796, "", "", "", "", 10808., 261979., 6.941, 0.286, 
  13894., 0.368, 0.094, 10.6, "tests performed", "", "", "", "", "", "", "", 
  "", "", 72.69, 3.7742157*^7, 4.037, 41.4, 16.984, 10.797, 44017.591, 0.5, 
  105.599, 7.37, 12., 16.6, "", 2.5, 82.43, 0.929}, 
 {"CAN", "North America", "Canada", "2020-04-07", 17872., 1309., 1335., 581., 
  61., 61.286, 473.529, 34.683, 35.372, 15.394, 1.616, 1.624, 1.43, 505., 
  13.38, 1430., 37.889, "", "", "", "", 7846., 269825., 7.149, 0.208, 13072., 
  0.346, 0.102, 9.8, "tests performed", "", "", "", "", "", "", "", "", "", 
  72.69, 3.7742157*^7, 4.037, 41.4, 16.984, 10.797, 44017.591, 0.5, 105.599, 
  7.37, 12., 16.6, "", 2.5, 82.43, 0.929}, {"CAN", "North America", "Canada", 
  "2020-04-08", 19141., 1269., 1368.714, 648., 67., 67.571, 507.152, 33.623, 
  36.265, 17.169, 1.775, 1.79, 1.38, 523., 13.857, 1467., 38.869, "", "", "", 
  "", 8727., 278552., 7.38, 0.231, 12316., 0.326, 0.111, 9., 
  "tests performed", "", "", "", "", "", "", "", "", "", 72.69, 3.7742157*^7, 
  4.037, 41.4, 16.984, 10.797, 44017.591, 0.5, 105.599, 7.37, 12., 16.6, "", 
  2.5, 82.43, 0.929}, {"CAN", "North America", "Canada", "2020-04-09", 
  20654., 1513., 1338.571, 771., 123., 78.143, 547.24, 40.088, 35.466, 
  20.428, 3.259, 2.07, 1.33, 561., 14.864, 1538., 40.75, "", "", "", "", 
  10827., 289379., 7.667, 0.287, 11517., 0.305, 0.116, 8.6, 
  "tests performed", "", "", "", "", "", "", "", "", "", 72.69, 3.7742157*^7, 
  4.037, 41.4, 16.984, 10.797, 44017.591, 0.5, 105.599, 7.37, 12., 16.6, "", 
  2.5, 82.43, 0.929}, {"CAN", "North America", "Canada", "2020-04-10", 
  22059., 1405., 1374.571, 867., 96., 84.286, 584.466, 37.226, 36.42, 22.972, 
  2.544, 2.233, 1.3, 542., 14.361, 1629., 43.161, "", "", "", "", 10632., 
  300011., 7.949, 0.282, 10913., 0.289, 0.126, 7.9, "tests performed", "", 
  "", "", "", "", "", "", "", "", 72.69, 3.7742157*^7, 4.037, 41.4, 16.984, 
  10.797, 44017.591, 0.5, 105.599, 7.37, 12., 16.6, "", 2.5, 82.43, 0.929}, 
 {"CAN", "North America", "Canada", "2020-04-11", 23316., 1257., 1476.857, 
  986., 119., 89.429, 617.771, 33.305, 39.13, 26.125, 3.153, 2.369, 1.27, 
  561., 14.864, 1696., 44.936, "", "", "", "", 12410., 312421., 8.278, 0.329, 
  10535., 0.279, 0.14, 7.1, "tests performed", "", "", "", "", "", "", "", 
  "", "", 72.69, 3.7742157*^7, 4.037, 41.4, 16.984, 10.797, 44017.591, 0.5, 
  105.599, 7.37, 12., 16.6, "", 2.5, 82.43, 0.929}, 
 {"CAN", "North America", "Canada", "2020-04-12", 24299., 983., 1220.429, 
  1095., 109., 94.286, 643.816, 26.045, 32.336, 29.013, 2.888, 2.498, 1.24, 
  570., 15.102, 1792., 47.48, "", "", "", "", 12065., 324486., 8.597, 0.32, 
  10474., 0.278, 0.117, 8.6, "tests performed", "", "", "", "", "", "", "", 
  "", "", 72.69, 3.7742157*^7, 4.037, 41.4, 16.984, 10.797, 44017.591, 0.5, 
  105.599, 7.37, 12., 16.6, "", 2.5, 82.43, 0.929}, 
 {"CAN", "North America", "Canada", "2020-04-13", 25680., 1381., 1302.429, 
  1225., 130., 100.714, 680.406, 36.59, 34.509, 32.457, 3.444, 2.668, 1.23, 
  576., 15.261, 1872., 49.6, "", "", "", "", 11429., 335915., 8.9, 0.303, 
  10562., 0.28, 0.123, 8.1, "tests performed", "", "", "", "", "", "", "", 
  "", "", 72.69, 3.7742157*^7, 4.037, 41.4, 16.984, 10.797, 44017.591, 0.5, 
  105.599, 7.37, 12., 16.6, "", 2.5, 82.43, 0.929}, 
 {"CAN", "North America", "Canada", "2020-04-14", 27035., 1355., 1309., 
  1361., 136., 111.429, 716.308, 35.901, 34.683, 36.06, 3.603, 2.952, 1.23, 
  571., 15.129, 1936., 51.295, "", "", "", "", 11169., 347084., 9.196, 0.296, 
  11037., 0.292, 0.119, 8.4, "tests performed", "", "", "", "", "", "", "", 
  "", "", 72.69, 3.7742157*^7, 4.037, 41.4, 16.984, 10.797, 44017.591, 0.5, 
  105.599, 7.37, 12., 16.6, "", 2.5, 82.43, 0.929}, 
 {"CAN", "North America", "Canada", "2020-04-15", 28209., 1174., 1295.429, 
  1515., 154., 123.857, 747.414, 31.106, 34.323, 40.141, 4.08, 3.282, 1.23, 
  560., 14.838, 2006., 53.15, "", "", "", "", 12607., 359691., 9.53, 0.334, 
  11591., 0.307, 0.112, 8.9, "tests performed", "", "", "", "", "", "", "", 
  "", "", 72.69, 3.7742157*^7, 4.037, 41.4, 16.984, 10.797, 44017.591, 0.5, 
  105.599, 7.37, 12., 16.6, "", 2.5, 82.43, 0.929}, 
 {"CAN", "North America", "Canada", "2020-04-16", 30809., 2600., 1450.714, 
  1718., 203., 135.286, 816.302, 68.888, 38.438, 45.519, 5.379, 3.584, 1.24, 
  540., 14.308, 2048., 54.263, "", "", "", "", 12531., 372222., 9.862, 0.332, 
  11835., 0.314, 0.123, 8.2, "tests performed", "", "", "", "", "", "", "", 
  "", "", 72.69, 3.7742157*^7, 4.037, 41.4, 16.984, 10.797, 44017.591, 0.5, 
  105.599, 7.37, 12., 16.6, "", 2.5, 82.43, 0.929}, 
 {"CAN", "North America", "Canada", "2020-04-17", 32814., 2005., 1536.429, 
  1844., 126., 139.571, 869.426, 53.124, 40.709, 48.858, 3.338, 3.698, 1.23, 
  534., 14.149, 2131., 56.462, "", "", "", "", 13897., 386119., 10.23, 0.368, 
  12301., 0.326, 0.125, 8., "tests performed", "", "", "", "", "", "", "", 
  "", "", 72.69, 3.7742157*^7, 4.037, 41.4, 16.984, 10.797, 44017.591, 0.5, 
  105.599, 7.37, 12., 16.6, "", 2.5, 82.43, 0.929}, 
 {"CAN", "North America", "Canada", "2020-04-18", 34356., 1542., 1577.143, 
  1987., 143., 143., 910.282, 40.856, 41.787, 52.647, 3.789, 3.789, 1.2, 
  592., 15.685, 2182., 57.813, "", "", "", "", 13643., 399762., 10.592, 
  0.361, 12477., 0.331, 0.126, 7.9, "tests performed", "", "", "", "", "", 
  "", "", "", "", 72.69, 3.7742157*^7, 4.037, 41.4, 16.984, 10.797, 
  44017.591, 0.5, 105.599, 7.37, 12., 16.6, "", 2.5, 82.43, 0.929}, 
 {"CAN", "North America", "Canada", "2020-04-19", 35633., 1277., 1619.143, 
  2145., 158., 150., 944.117, 33.835, 42.9, 56.833, 4.186, 3.974, 1.18, 516., 
  13.672, 2132., 56.489, "", "", "", "", 15916., 415678., 11.014, 0.422, 
  13027., 0.345, 0.124, 8., "tests performed", "", "", "", "", "", "", "", 
  "", "", 72.69, 3.7742157*^7, 4.037, 41.4, 16.984, 10.797, 44017.591, 0.5, 
  105.599, 7.37, 12., 16.6, "", 2.5, 82.43, 0.929}, 
 {"CAN", "North America", "Canada", "2020-04-20", 37658., 2025., 1711.143, 
  2291., 146., 152.286, 997.77, 53.654, 45.338, 60.701, 3.868, 4.035, 1.16, 
  527., 13.963, 2188., 57.972, "", "", "", "", 23005., 438683., 11.623, 0.61, 
  14681., 0.389, 0.117, 8.6, "tests performed", "", "", "", "", "", "", "", 
  "", "", 72.69, 3.7742157*^7, 4.037, 41.4, 16.984, 10.797, 44017.591, 0.5, 
  105.599, 7.37, 12., 16.6, "", 2.5, 82.43, 0.929}, 
 {"CAN", "North America", "Canada", "2020-04-21", 39402., 1744., 1766.714, 
  2484., 193., 160.429, 1043.978, 46.208, 46.81, 65.815, 5.114, 4.251, 1.14, 
  531., 14.069, 2305., 61.072, "", "", "", "", 21372., 460055., 12.189, 
  0.566, 16139., 0.428, 0.109, 9.1, "tests performed", "", "", "", "", "", 
  "", "", "", "", 72.69, 3.7742157*^7, 4.037, 41.4, 16.984, 10.797, 
  44017.591, 0.5, 105.599, 7.37, 12., 16.6, "", 2.5, 82.43, 0.929}, 
 {"CAN", "North America", "Canada", "2020-04-22", 41663., 2261., 1922., 
  2679., 195., 166.286, 1103.885, 59.906, 50.924, 70.982, 5.167, 4.406, 1.12, 
  518., 13.725, 2369., 62.768, "", "", "", "", 21125., 481180., 12.749, 0.56, 
  17356., 0.46, 0.111, 9., "tests performed", "", "", "", "", "", "", "", "", 
  "", 72.69, 3.7742157*^7, 4.037, 41.4, 16.984, 10.797, 44017.591, 0.5, 
  105.599, 7.37, 12., 16.6, "", 2.5, 82.43, 0.929}, 
 {"CAN", "North America", "Canada", "2020-04-23", 43299., 1636., 1784.286, 
  2850., 171., 161.714, 1147.232, 43.347, 47.276, 75.512, 4.531, 4.285, 1.09, 
  513., 13.592, 2517., 66.689, "", "", "", "", 24192., 505372., 13.39, 0.641, 
  19021., 0.504, 0.094, 10.7, "tests performed", "", "", "", "", "", "", "", 
  "", "", 72.69, 3.7742157*^7, 4.037, 41.4, 16.984, 10.797, 44017.591, 0.5, 
  105.599, 7.37, 12., 16.6, "", 2.5, 82.43, 0.929}, 
 {"CAN", "North America", "Canada", "2020-04-24", 44919., 1620., 1729.286, 
  3030., 180., 169.429, 1190.155, 42.923, 45.818, 80.282, 4.769, 4.489, 1.07, 
  540., 14.308, 2582., 68.412, "", "", "", "", 24979., 530351., 14.052, 
  0.662, 20605., 0.546, 0.084, 11.9, "tests performed", "", "", "", "", "", 
  "", "", "", "", 72.69, 3.7742157*^7, 4.037, 41.4, 16.984, 10.797, 
  44017.591, 0.5, 105.599, 7.37, 12., 16.6, "", 2.5, 82.43, 0.929}, 
 {"CAN", "North America", "Canada", "2020-04-25", 46371., 1452., 1716.429, 
  3217., 187., 175.714, 1228.626, 38.472, 45.478, 85.236, 4.955, 4.656, 1.06, 
  533., 14.122, 2649., 70.187, "", "", "", "", 28763., 559114., 14.814, 
  0.762, 22765., 0.603, 0.075, 13.3, "tests performed", "", "", "", "", "", 
  "", "", "", "", 72.69, 3.7742157*^7, 4.037, 41.4, 16.984, 10.797, 
  44017.591, 0.5, 105.599, 7.37, 12., 16.6, "", 2.5, 82.43, 0.929}, 
 {"CAN", "North America", "Canada", "2020-04-26", 48033., 1662., 1771.429, 
  3374., 157., 175.571, 1272.662, 44.036, 46.935, 89.396, 4.16, 4.652, 1.04, 
  536., 14.202, 2676., 70.902, "", "", "", "", 26967., 586081., 15.529, 
  0.715, 24343., 0.645, 0.073, 13.7, "tests performed", "", "", "", "", "", 
  "", "", "", "", 72.69, 3.7742157*^7, 4.037, 41.4, 16.984, 10.797, 
  44017.591, 0.5, 105.599, 7.37, 12., 16.6, "", 2.5, 82.43, 0.929}, 
 {"CAN", "North America", "Canada", "2020-04-27", 49616., 1583., 1708.286, 
  3559., 185., 181.143, 1314.604, 41.942, 45.262, 94.298, 4.902, 4.799, 1.03, 
  516., 13.672, 2713., 71.882, "", "", "", "", 27518., 613599., 16.258, 
  0.729, 24988., 0.662, 0.068, 14.6, "tests performed", "", "", "", "", "", 
  "", "", "", "", 72.69, 3.7742157*^7, 4.037, 41.4, 16.984, 10.797, 
  44017.591, 0.5, 105.599, 7.37, 12., 16.6, "", 2.5, 82.43, 0.929}, 
 {"CAN", "North America", "Canada", "2020-04-28", 51150., 1534., 1678.286, 
  3756., 197., 181.714, 1355.248, 40.644, 44.467, 99.517, 5.22, 4.815, 1.03, 
  521., 13.804, 2807., 74.373, "", "", "", "", 26977., 640576., 16.972, 
  0.715, 25789., 0.683, 0.065, 15.4, "tests performed", "", "", "", "", "", 
  "", "", "", "", 72.69, 3.7742157*^7, 4.037, 41.4, 16.984, 10.797, 
  44017.591, 0.5, 105.599, 7.37, 12., 16.6, "", 2.5, 82.43, 0.929}, 
 {"CAN", "North America", "Canada", "2020-04-29", 52865., 1715., 1600.286, 
  4000., 244., 188.714, 1400.688, 45.44, 42.4, 105.982, 6.465, 5., 1.02, 
  522., 13.831, 2847., 75.433, "", "", "", "", 23754., 664330., 17.602, 
  0.629, 26164., 0.693, 0.061, 16.3, "tests performed", "", "", "", "", "", 
  "", "", "", "", 72.69, 3.7742157*^7, 4.037, 41.4, 16.984, 10.797, 
  44017.591, 0.5, 105.599, 7.37, 12., 16.6, "", 2.5, 82.43, 0.929}, 
 {"CAN", "North America", "Canada", "2020-04-30", 54457., 1592., 1594., 
  4179., 179., 189.857, 1442.869, 42.181, 42.234, 110.725, 4.743, 5.03, 1.02, 
  506., 13.407, 2903., 76.917, "", "", "", "", 27778., 692108., 18.338, 
  0.736, 26677., 0.707, 0.06, 16.7, "tests performed", "", "", "", "", "", 
  "", "", "", "", 72.69, 3.7742157*^7, 4.037, 41.4, 16.984, 10.797, 
  44017.591, 0.5, 105.599, 7.37, 12., 16.6, "", 2.5, 82.43, 0.929}, 
 {"CAN", "North America", "Canada", "2020-05-01", 56343., 1886., 1632., 
  4381., 202., 193., 1492.84, 49.971, 43.241, 116.077, 5.352, 5.114, 1.01, 
  495., 13.115, 2953., 78.241, "", "", "", "", 30676., 722784., 19.151, 
  0.813, 27490., 0.728, 0.059, 16.8, "tests performed", "", "", "", "", "", 
  "", "", "", "", 72.69, 3.7742157*^7, 4.037, 41.4, 16.984, 10.797, 
  44017.591, 0.5, 105.599, 7.37, 12., 16.6, "", 2.5, 82.43, 0.929}, 
 {"CAN", "North America", "Canada", "2020-05-02", 57926., 1583., 1650.714, 
  4529., 148., 187.429, 1534.782, 41.942, 43.737, 119.998, 3.921, 4.966, 
  1.01, 495., 13.115, 2926., 77.526, "", "", "", "", 34244., 757028., 20.058, 
  0.907, 28273., 0.749, 0.058, 17.1, "tests performed", "", "", "", "", "", 
  "", "", "", "", 72.69, 3.7742157*^7, 4.037, 41.4, 16.984, 10.797, 
  44017.591, 0.5, 105.599, 7.37, 12., 16.6, "", 2.5, 82.43, 0.929}, 
 {"CAN", "North America", "Canada", "2020-05-03", 60504., 2578., 1781.571, 
  4669., 140., 185., 1603.088, 68.306, 47.204, 123.708, 3.709, 4.902, 1., 
  500., 13.248, 2974., 78.798, "", "", "", "", 32322., 789350., 20.914, 
  0.856, 29038., 0.769, 0.061, 16.3, "tests performed", "", "", "", "", "", 
  "", "", "", "", 72.69, 3.7742157*^7, 4.037, 41.4, 16.984, 10.797, 
  44017.591, 0.5, 105.599, 7.37, 12., 16.6, "", 2.5, 82.43, 0.929}, 
 {"CAN", "North America", "Canada", "2020-05-04", 61957., 1453., 1763., 
  4911., 242., 193.143, 1641.586, 38.498, 46.712, 130.12, 6.412, 5.117, 0.97, 
  492., 13.036, 2969., 78.665, "", "", "", "", 34119., 823469., 21.818, 
  0.904, 29981., 0.794, 0.059, 17., "tests performed", "", "", "", "", "", 
  "", "", "", "", 72.69, 3.7742157*^7, 4.037, 41.4, 16.984, 10.797, 
  44017.591, 0.5, 105.599, 7.37, 12., 16.6, "", 2.5, 82.43, 0.929}, 
 {"CAN", "North America", "Canada", "2020-05-05", 63215., 1258., 1723.571, 
  5081., 170., 189.286, 1674.918, 33.331, 45.667, 134.624, 4.504, 5.015, 
  0.94, 491., 13.009, 3078., 81.553, "", "", "", "", 28573., 852042., 22.575, 
  0.757, 30209., 0.8, 0.057, 17.5, "tests performed", "", "", "", "", "", "", 
  "", "", "", 72.69, 3.7742157*^7, 4.037, 41.4, 16.984, 10.797, 44017.591, 
  0.5, 105.599, 7.37, 12., 16.6, "", 2.5, 82.43, 0.929}, 
 {"CAN", "North America", "Canada", "2020-05-06", 64694., 1479., 1689.857, 
  5240., 159., 177.143, 1714.104, 39.187, 44.774, 138.837, 4.213, 4.694, 
  0.92, 480., 12.718, 3083., 81.686, "", "", "", "", 22013., 874055., 23.159, 
  0.583, 29961., 0.794, 0.056, 17.7, "tests performed", "", "", "", "", "", 
  "", "", "", "", 72.69, 3.7742157*^7, 4.037, 41.4, 16.984, 10.797, 
  44017.591, 0.5, 105.599, 7.37, 12., 16.6, "", 2.5, 82.43, 0.929}, 
 {"CAN", "North America", "Canada", "2020-05-07", 66201., 1507., 1677.714, 
  5387., 147., 172.571, 1754.033, 39.929, 44.452, 142.732, 3.895, 4.572, 
  0.91, 492., 13.036, 3078., 81.553, "", "", "", "", 27953., 902008., 23.899, 
  0.741, 29986., 0.794, 0.056, 17.9, "tests performed", "", "", "", "", "", 
  "", "", "", "", 72.69, 3.7742157*^7, 4.037, 41.4, 16.984, 10.797, 
  44017.591, 0.5, 105.599, 7.37, 12., 16.6, "", 2.5, 82.43, 0.929}, 
 {"CAN", "North America", "Canada", "2020-05-08", 67674., 1473., 1618.714, 
  5540., 153., 165.571, 1793.061, 39.028, 42.889, 146.785, 4.054, 4.387, 
  0.89, 467., 12.373, 3070., 81.341, "", "", "", "", 31518., 933526., 24.734, 
  0.835, 30106., 0.798, 0.054, 18.6, "tests performed", "", "", "", "", "", 
  "", "", "", "", 72.69, 3.7742157*^7, 4.037, 41.4, 16.984, 10.797, 
  44017.591, 0.5, 105.599, 7.37, 12., 16.6, "", 2.5, 82.43, 0.929}, 
 {"CAN", "North America", "Canada", "2020-05-09", 68918., 1244., 1570.286, 
  5704., 164., 167.857, 1826.022, 32.96, 41.606, 151.131, 4.345, 4.447, 0.88, 
  455., 12.055, 3054., 80.917, "", "", "", "", 33547., 967073., 25.623, 
  0.889, 30006., 0.795, 0.052, 19.1, "tests performed", "", "", "", "", "", 
  "", "", "", "", 72.69, 3.7742157*^7, 4.037, 41.4, 16.984, 10.797, 
  44017.591, 0.5, 105.599, 7.37, 12., 16.6, "", 2.5, 82.43, 0.929}, 
 {"CAN", "North America", "Canada", "2020-05-10", 70091., 1173., 1369.571, 
  5822., 118., 164.714, 1857.101, 31.079, 36.288, 154.257, 3.126, 4.364, 
  0.87, 441., 11.685, 2987., 79.142, "", "", "", "", 36299., 1.003372*^6, 
  26.585, 0.962, 30575., 0.81, 0.045, 22.3, "tests performed", "", "", "", 
  "", "", "", "", "", "", 72.69, 3.7742157*^7, 4.037, 41.4, 16.984, 10.797, 
  44017.591, 0.5, 105.599, 7.37, 12., 16.6, "", 2.5, 82.43, 0.929}, 
 {"CAN", "North America", "Canada", "2020-05-11", 71264., 1173., 1329.571, 
  5956., 134., 149.286, 1888.18, 31.079, 35.228, 157.808, 3.55, 3.955, 0.86, 
  428., 11.34, 3057., 80.997, "", "", "", "", 34030., 1.037402*^6, 27.487, 
  0.902, 30562., 0.81, 0.044, 23., "tests performed", "", "", "", "", "", "", 
  "", "", "", 70.83, 3.7742157*^7, 4.037, 41.4, 16.984, 10.797, 44017.591, 
  0.5, 105.599, 7.37, 12., 16.6, "", 2.5, 82.43, 0.929}, 
 {"CAN", "North America", "Canada", "2020-05-12", 72419., 1155., 1314.857, 
  6107., 151., 146.571, 1918.783, 30.602, 34.838, 161.808, 4.001, 3.883, 
  0.86, 416., 11.022, 3056., 80.97, "", "", "", "", 27720., 1.065122*^6, 
  28.221, 0.734, 30440., 0.807, 0.043, 23.2, "tests performed", "", "", "", 
  "", "", "", "", "", "", 70.83, 3.7742157*^7, 4.037, 41.4, 16.984, 10.797, 
  44017.591, 0.5, 105.599, 7.37, 12., 16.6, "", 2.5, 82.43, 0.929}, 
 {"CAN", "North America", "Canada", "2020-05-13", 73568., 1149., 1267.714, 
  6210., 103., 138.571, 1949.226, 30.443, 33.589, 164.537, 2.729, 3.672, 
  0.86, 418., 11.075, 3079., 81.58, "", "", "", "", 24113., 1.089235*^6, 
  28.86, 0.639, 30740., 0.814, 0.041, 24.2, "tests performed", "", "", "", 
  "", "", "", "", "", "", 70.83, 3.7742157*^7, 4.037, 41.4, 16.984, 10.797, 
  44017.591, 0.5, 105.599, 7.37, 12., 16.6, "", 2.5, 82.43, 0.929}, 
 {"CAN", "North America", "Canada", "2020-05-14", 74781., 1213., 1225.714, 
  6331., 121., 134.857, 1981.365, 32.139, 32.476, 167.743, 3.206, 3.573, 
  0.86, 405., 10.731, 3041., 80.573, "", "", "", "", 31373., 1.120608*^6, 
  29.691, 0.831, 31229., 0.827, 0.039, 25.5, "tests performed", "", "", "", 
  "", "", "", "", "", "", 70.83, 3.7742157*^7, 4.037, 41.4, 16.984, 10.797, 
  44017.591, 0.5, 105.599, 7.37, 12., 16.6, "", 2.5, 82.43, 0.929}, 
 {"CAN", "North America", "Canada", "2020-05-15", 75959., 1178., 1183.571, 
  6452., 121., 130.286, 2012.577, 31.212, 31.359, 170.949, 3.206, 3.452, 
  0.87, 402., 10.651, 2975., 78.824, "", "", "", "", 35209., 1.155817*^6, 
  30.624, 0.933, 31756., 0.841, 0.037, 26.8, "tests performed", "", "", "", 
  "", "", "", "", "", "", 70.83, 3.7742157*^7, 4.037, 41.4, 16.984, 10.797, 
  44017.591, 0.5, 105.599, 7.37, 12., 16.6, "", 2.5, 82.43, 0.929}, 
 {"CAN", "North America", "Canada", "2020-05-16", 77206., 1247., 1184., 
  6571., 119., 123.857, 2045.617, 33.04, 31.371, 174.102, 3.153, 3.282, 0.87, 
  388., 10.28, 2899., 76.811, "", "", "", "", 37572., 1.193389*^6, 31.62, 
  0.995, 32331., 0.857, 0.037, 27.3, "tests performed", "", "", "", "", "", 
  "", "", "", "", 70.83, 3.7742157*^7, 4.037, 41.4, 16.984, 10.797, 
  44017.591, 0.5, 105.599, 7.37, 12., 16.6, "", 2.5, 82.43, 0.929}, 
 {"CAN", "North America", "Canada", "2020-05-17", 78332., 1126., 1177.286, 
  6661., 90., 119.857, 2075.451, 29.834, 31.193, 176.487, 2.385, 3.176, 0.87, 
  382., 10.121, 2856., 75.671, "", "", "", "", 37854., 1.231243*^6, 32.622, 
  1.003, 32553., 0.863, 0.036, 27.7, "tests performed", "", "", "", "", "", 
  "", "", "", "", 70.83, 3.7742157*^7, 4.037, 41.4, 16.984, 10.797, 
  44017.591, 0.5, 105.599, 7.37, 12., 16.6, "", 2.5, 82.43, 0.929}, 
 {"CAN", "North America", "Canada", "2020-05-18", 79411., 1079., 1163.857, 
  6753., 92., 113.857, 2104.04, 28.589, 30.837, 178.925, 2.438, 3.017, 0.88, 
  382., 10.121, 2896., 76.731, "", "", "", "", 35079., 1.266322*^6, 33.552, 
  0.929, 32703., 0.866, 0.036, 28.1, "tests performed", "", "", "", "", "", 
  "", "", "", "", 70.83, 3.7742157*^7, 4.037, 41.4, 16.984, 10.797, 
  44017.591, 0.5, 105.599, 7.37, 12., 16.6, "", 2.5, 82.43, 0.929}, 
 {"CAN", "North America", "Canada", "2020-05-19", 80493., 1082., 1153.429, 
  6828., 75., 103., 2132.708, 28.668, 30.561, 180.912, 1.987, 2.729, 0.88, 
  377., 9.989, 2678., 70.955, "", "", "", "", 23938., 1.29026*^6, 34.186, 
  0.634, 32163., 0.852, 0.036, 27.9, "tests performed", "", "", "", "", "", 
  "", "", "", "", 70.83, 3.7742157*^7, 4.037, 41.4, 16.984, 10.797, 
  44017.591, 0.5, 105.599, 7.37, 12., 16.6, "", 2.5, 82.43, 0.929}, 
 {"CAN", "North America", "Canada", "2020-05-20", 81575., 1082., 1143.857, 
  6950., 122., 105.714, 2161.376, 28.668, 30.307, 184.144, 3.232, 2.801, 
  0.88, 369., 9.777, 2654., 70.319, "", "", "", "", 18688., 1.308948*^6, 
  34.681, 0.495, 31388., 0.832, 0.036, 27.4, "tests performed", "", "", "", 
  "", "", "", "", "", "", 70.83, 3.7742157*^7, 4.037, 41.4, 16.984, 10.797, 
  44017.591, 0.5, 105.599, 7.37, 12., 16.6, "", 2.5, 82.43, 0.929}, 
 {"CAN", "North America", "Canada", "2020-05-21", 82742., 1167., 1137.286, 
  7046., 96., 102.143, 2192.297, 30.92, 30.133, 186.688, 2.544, 2.706, 0.88, 
  354., 9.379, 2637., 69.869, "", "", "", "", 21531., 1.330479*^6, 35.252, 
  0.57, 29982., 0.794, 0.038, 26.4, "tests performed", "", "", "", "", "", 
  "", "", "", "", 70.83, 3.7742157*^7, 4.037, 41.4, 16.984, 10.797, 
  44017.591, 0.5, 105.599, 7.37, 12., 16.6, "", 2.5, 82.43, 0.929}, 
 {"CAN", "North America", "Canada", "2020-05-22", 83947., 1205., 1141.143, 
  7144., 98., 98.857, 2224.224, 31.927, 30.235, 189.284, 2.597, 2.619, 0.88, 
  346., 9.167, 2585., 68.491, "", "", "", "", 28043., 1.358522*^6, 35.995, 
  0.743, 28958., 0.767, 0.039, 25.4, "tests performed", "", "", "", "", "", 
  "", "", "", "", 70.83, 3.7742157*^7, 4.037, 41.4, 16.984, 10.797, 
  44017.591, 0.5, 105.599, 7.37, 12., 16.6, "", 2.5, 82.43, 0.929}, 
 {"CAN", "North America", "Canada", "2020-05-23", 85151., 1204., 1135., 
  7238., 94., 95.286, 2256.124, 31.901, 30.072, 191.775, 2.491, 2.525, 0.87, 
  336., 8.903, 2504., 66.345, "", "", "", "", 31011., 1.389533*^6, 36.816, 
  0.822, 28021., 0.742, 0.041, 24.7, "tests performed", "", "", "", "", "", 
  "", "", "", "", 70.83, 3.7742157*^7, 4.037, 41.4, 16.984, 10.797, 
  44017.591, 0.5, 105.599, 7.37, 12., 16.6, "", 2.5, 82.43, 0.929}, 
 {"CAN", "North America", "Canada", "2020-05-24", 86106., 955., 1110.571, 
  7326., 88., 95., 2281.428, 25.303, 29.425, 194.107, 2.332, 2.517, 0.87, 
  340., 9.008, 2448., 64.861, "", "", "", "", 31265., 1.420798*^6, 37.645, 
  0.828, 27079., 0.717, 0.041, 24.4, "tests performed", "", "", "", "", "", 
  "", "", "", "", 70.83, 3.7742157*^7, 4.037, 41.4, 16.984, 10.797, 
  44017.591, 0.5, 105.599, 7.37, 12., 16.6, "", 2.5, 82.43, 0.929}, 
 {"CAN", "North America", "Canada", "2020-05-25", 87119., 1013., 1101.143, 
  7420., 94., 95.286, 2308.268, 26.84, 29.175, 196.597, 2.491, 2.525, 0.86, 
  348., 9.22, 2415., 63.987, "", "", "", "", 31498., 1.452296*^6, 38.479, 
  0.835, 26568., 0.704, 0.041, 24.1, "tests performed", "", "", "", "", "", 
  "", "", "", "", 70.83, 3.7742157*^7, 4.037, 41.4, 16.984, 10.797, 
  44017.591, 0.5, 105.599, 7.37, 12., 16.6, "", 2.5, 82.43, 0.929}, 
 {"CAN", "North America", "Canada", "2020-05-26", 88090., 971., 1085.286, 
  7512., 92., 97.714, 2333.995, 25.727, 28.755, 199.035, 2.438, 2.589, 0.85, 
  342., 9.061, 2381., 63.086, "", "", "", "", 25700., 1.477996*^6, 39.16, 
  0.681, 26819., 0.711, 0.04, 24.7, "tests performed", "", "", "", "", "", 
  "", "", "", "", 70.83, 3.7742157*^7, 4.037, 41.4, 16.984, 10.797, 
  44017.591, 0.5, 105.599, 7.37, 12., 16.6, "", 2.5, 82.43, 0.929}, 
 {"CAN", "North America", "Canada", "2020-05-27", 88989., 899., 1059.143, 
  7606., 94., 93.714, 2357.814, 23.82, 28.063, 201.525, 2.491, 2.483, 0.84, 
  353., 9.353, 2354., 62.371, "", "", "", "", 23090., 1.501086*^6, 39.772, 
  0.612, 27448., 0.727, 0.039, 25.9, "tests performed", "", "", "", "", "", 
  "", "", "", "", 70.83, 3.7742157*^7, 4.037, 41.4, 16.984, 10.797, 
  44017.591, 0.5, 105.599, 7.37, 12., 16.6, "", 2.5, 82.43, 0.929}, 
 {"CAN", "North America", "Canada", "2020-05-28", 89976., 987., 1033.429, 
  7717., 111., 95.857, 2383.965, 26.151, 27.381, 204.466, 2.941, 2.54, 0.83, 
  332., 8.797, 2292., 60.728, "", "", "", "", 32776., 1.533862*^6, 40.641, 
  0.868, 29055., 0.77, 0.036, 28.1, "tests performed", "", "", "", "", "", 
  "", "", "", "", 70.83, 3.7742157*^7, 4.037, 41.4, 16.984, 10.797, 
  44017.591, 0.5, 105.599, 7.37, 12., 16.6, "", 2.5, 82.43, 0.929}, 
 {"CAN", "North America", "Canada", "2020-05-29", 90909., 933., 994.571, 
  7797., 80., 93.286, 2408.686, 24.72, 26.352, 206.586, 2.12, 2.472, 0.82, 
  319., 8.452, 2223., 58.9, "", "", "", "", 38885., 1.572747*^6, 41.671, 
  1.03, 30604., 0.811, 0.032, 30.8, "tests performed", "", "", "", "", "", 
  "", "", "", "", 70.83, 3.7742157*^7, 4.037, 41.4, 16.984, 10.797, 
  44017.591, 0.5, 105.599, 7.37, 12., 16.6, "", 2.5, 82.43, 0.929}, 
 {"CAN", "North America", "Canada", "2020-05-30", 91681., 772., 932.857, 
  7857., 60., 88.429, 2429.14, 20.455, 24.717, 208.176, 1.59, 2.343, 0.81, 
  302., 8.002, 2137., 56.621, "", "", "", "", 40316., 1.613063*^6, 42.739, 
  1.068, 31933., 0.846, 0.029, 34.2, "tests performed", "", "", "", "", "", 
  "", "", "", "", 70.83, 3.7742157*^7, 4.037, 41.4, 16.984, 10.797, 
  44017.591, 0.5, 105.599, 7.37, 12., 16.6, "", 2.5, 82.43, 0.929}, 
 {"CAN", "North America", "Canada", "2020-05-31", 92479., 798., 910.429, 
  7906., 49., 82.857, 2450.284, 21.143, 24.122, 209.474, 1.298, 2.195, 0.8, 
  304., 8.055, 2116., 56.065, "", "", "", "", 42054., 1.655117*^6, 43.853, 
  1.114, 33474., 0.887, 0.027, 36.8, "tests performed", "", "", "", "", "", 
  "", "", "", "", 70.83, 3.7742157*^7, 4.037, 41.4, 16.984, 10.797, 
  44017.591, 0.5, 105.599, 7.37, 12., 16.6, "", 2.5, 82.43, 0.929}, 
 {"CAN", "North America", "Canada", "2020-06-01", 93288., 809., 881.286, 
  7952., 46., 76., 2471.719, 21.435, 23.35, 210.693, 1.219, 2.014, 0.79, 
  304., 8.055, 2099., 55.614, "", "", "", "", 38455., 1.693572*^6, 44.872, 
  1.019, 34468., 0.913, 0.026, 39.1, "tests performed", "", "", "", "", "", 
  "", "", "", "", 70.83, 3.7742157*^7, 4.037, 41.4, 16.984, 10.797, 
  44017.591, 0.5, 105.599, 7.37, 12., 16.6, "", 2.5, 82.43, 0.929}, 
 {"CAN", "North America", "Canada", "2020-06-02", 93960., 672., 838.571, 
  8008., 56., 70.857, 2489.524, 17.805, 22.218, 212.177, 1.484, 1.877, 0.78, 
  305., 8.081, 2107., 55.826, "", "", "", "", 31463., 1.725035*^6, 45.706, 
  0.834, 35291., 0.935, 0.024, 42.1, "tests performed", "", "", "", "", "", 
  "", "", "", "", 70.83, 3.7742157*^7, 4.037, 41.4, 16.984, 10.797, 
  44017.591, 0.5, 105.599, 7.37, 12., 16.6, "", 2.5, 82.43, 0.929}, 
 {"CAN", "North America", "Canada", "2020-06-03", 94641., 681., 807.429, 
  8062., 54., 65.143, 2507.567, 18.043, 21.393, 213.607, 1.431, 1.726, 0.77, 
  302., 8.002, 2063., 54.66, "", "", "", "", 29526., 1.754561*^6, 46.488, 
  0.782, 36211., 0.959, 0.022, 44.8, "tests performed", "", "", "", "", "", 
  "", "", "", "", 70.83, 3.7742157*^7, 4.037, 41.4, 16.984, 10.797, 
  44017.591, 0.5, 105.599, 7.37, 12., 16.6, "", 2.5, 82.43, 0.929}, 
 {"CAN", "North America", "Canada", "2020-06-04", 95269., 628., 756.143, 
  8126., 64., 58.429, 2524.207, 16.639, 20.034, 215.303, 1.696, 1.548, 0.76, 
  283., 7.498, 1972., 52.249, "", "", "", "", 35691., 1.790252*^6, 47.434, 
  0.946, 36627., 0.97, 0.021, 48.4, "tests performed", "", "", "", "", "", 
  "", "", "", "", 70.83, 3.7742157*^7, 4.037, 41.4, 16.984, 10.797, 
  44017.591, 0.5, 105.599, 7.37, 12., 16.6, "", 2.5, 82.43, 0.929}, 
 {"CAN", "North America", "Canada", "2020-06-05", 95947., 678., 719.714, 
  8166., 40., 52.714, 2542.171, 17.964, 19.069, 216.363, 1.06, 1.397, 0.76, 
  265., 7.021, 1891., 50.103, "", "", "", "", 41195., 1.831447*^6, 48.525, 
  1.091, 36957., 0.979, 0.019, 51.3, "tests performed", "", "", "", "", "", 
  "", "", "", "", 70.83, 3.7742157*^7, 4.037, 41.4, 16.984, 10.797, 
  44017.591, 0.5, 105.599, 7.37, 12., 16.6, "", 2.5, 82.43, 0.929}, 
 {"CAN", "North America", "Canada", "2020-06-06", 96475., 528., 684.857, 
  8228., 62., 53., 2556.16, 13.99, 18.146, 218.006, 1.643, 1.404, 0.75, 261., 
  6.915, 1763., 46.712, "", "", "", "", 42422., 1.873869*^6, 49.649, 1.124, 
  37258., 0.987, 0.018, 54.4, "tests performed", "", "", "", "", "", "", "", 
  "", "", 70.83, 3.7742157*^7, 4.037, 41.4, 16.984, 10.797, 44017.591, 0.5, 
  105.599, 7.37, 12., 16.6, "", 2.5, 82.43, 0.929}, 
 {"CAN", "North America", "Canada", "2020-06-07", 97178., 703., 671.286, 
  8269., 41., 51.857, 2574.787, 18.626, 17.786, 219.092, 1.086, 1.374, 0.75, 
  260., 6.889, 1716., 45.466, "", "", "", "", 44243., 1.918112*^6, 50.821, 
  1.172, 37571., 0.995, 0.018, 56., "tests performed", "", "", "", "", "", 
  "", "", "", "", 70.83, 3.7742157*^7, 4.037, 41.4, 16.984, 10.797, 
  44017.591, 0.5, 105.599, 7.37, 12., 16.6, "", 2.5, 82.43, 0.929}, 
 {"CAN", "North America", "Canada", "2020-06-08", 97779., 601., 641.571, 
  8313., 44., 51.571, 2590.71, 15.924, 16.999, 220.258, 1.166, 1.366, 0.74, 
  253., 6.703, 1689., 44.751, "", "", "", "", 38124., 1.956236*^6, 51.832, 
  1.01, 37523., 0.994, 0.017, 58.5, "tests performed", "", "", "", "", "", 
  "", "", "", "", 70.83, 3.7742157*^7, 4.037, 41.4, 16.984, 10.797, 
  44017.591, 0.5, 105.599, 7.37, 12., 16.6, "", 2.5, 82.43, 0.929}, 
 {"CAN", "North America", "Canada", "2020-06-09", 98241., 462., 611.571, 
  8347., 34., 48.429, 2602.951, 12.241, 16.204, 221.159, 0.901, 1.283, 0.73, 
  248., 6.571, 1668., 44.195, "", "", "", "", 29988., 1.986224*^6, 52.626, 
  0.795, 37313., 0.989, 0.016, 61., "tests performed", "", "", "", "", "", 
  "", "", "", "", 70.83, 3.7742157*^7, 4.037, 41.4, 16.984, 10.797, 
  44017.591, 0.5, 105.599, 7.37, 12., 16.6, "", 2.5, 82.43, 0.929}, 
 {"CAN", "North America", "Canada", "2020-06-10", 98720., 479., 582.714, 
  8382., 35., 45.714, 2615.643, 12.691, 15.439, 222.086, 0.927, 1.211, 0.73, 
  251., 6.65, 1596., 42.287, "", "", "", "", 27409., 2.013633*^6, 53.352, 
  0.726, 37010., 0.981, 0.016, 63.5, "tests performed", "", "", "", "", "", 
  "", "", "", "", 70.83, 3.7742157*^7, 4.037, 41.4, 16.984, 10.797, 
  44017.591, 0.5, 105.599, 7.37, 12., 16.6, "", 2.5, 82.43, 0.929}, 
 {"CAN", "North America", "Canada", "2020-06-11", 99159., 439., 555.714, 
  8413., 31., 41., 2627.274, 11.632, 14.724, 222.907, 0.821, 1.086, 0.72, 
  249., 6.597, 1515., 40.141, "", "", "", "", 39165., 2.052798*^6, 54.39, 
  1.038, 37507., 0.994, 0.015, 67.5, "tests performed", "", "", "", "", "", 
  "", "", "", "", 70.83, 3.7742157*^7, 4.037, 41.4, 16.984, 10.797, 
  44017.591, 0.5, 105.599, 7.37, 12., 16.6, "", 2.5, 82.43, 0.929}, 
 {"CAN", "North America", "Canada", "2020-06-12", 99595., 436., 521.143, 
  8442., 29., 39.429, 2638.826, 11.552, 13.808, 223.676, 0.768, 1.045, 0.72, 
  234., 6.2, 1479., 39.187, "", "", "", "", 44128., 2.096926*^6, 55.559, 
  1.169, 37926., 1.005, 0.014, 72.8, "tests performed", "", "", "", "", "", 
  "", "", "", "", 70.83, 3.7742157*^7, 4.037, 41.4, 16.984, 10.797, 
  44017.591, 0.5, 105.599, 7.37, 12., 16.6, "", 2.5, 82.43, 0.929}, 
 {"CAN", "North America", "Canada", "2020-06-13", 100043., 448., 509.714, 
  8470., 28., 34.571, 2650.696, 11.87, 13.505, 224.417, 0.742, 0.916, 0.72, 
  226., 5.988, 1395., 36.961, "", "", "", "", 49817., 2.146743*^6, 56.879, 
  1.32, 38982., 1.033, 0.013, 76.5, "tests performed", "", "", "", "", "", 
  "", "", "", "", 70.83, 3.7742157*^7, 4.037, 41.4, 16.984, 10.797, 
  44017.591, 0.5, 105.599, 7.37, 12., 16.6, "", 2.5, 82.43, 0.929}, 
 {"CAN", "North America", "Canada", "2020-06-14", 100404., 361., 460.857, 
  8489., 19., 31.429, 2660.261, 9.565, 12.211, 224.921, 0.503, 0.833, 0.73, 
  202., 5.352, 1317., 34.895, "", "", "", "", 47498., 2.194241*^6, 58.138, 
  1.258, 39447., 1.045, 0.012, 85.6, "tests performed", "", "", "", "", "", 
  "", "", "", "", 70.83, 3.7742157*^7, 4.037, 41.4, 16.984, 10.797, 
  44017.591, 0.5, 105.599, 7.37, 12., 16.6, "", 2.5, 82.43, 0.929}, 
 {"CAN", "North America", "Canada", "2020-06-15", 100763., 359., 426.286, 
  8497., 8., 26.286, 2669.773, 9.512, 11.295, 225.133, 0.212, 0.696, 0.73, 
  202., 5.352, 1304., 34.55, "", "", "", "", 42478., 2.236719*^6, 59.263, 
  1.125, 40069., 1.062, 0.011, 94., "tests performed", "", "", "", "", "", 
  "", "", "", "", 70.83, 3.7742157*^7, 4.037, 41.4, 16.984, 10.797, 
  44017.591, 0.5, 105.599, 7.37, 12., 16.6, "", 2.5, 82.43, 0.929}, 
 {"CAN", "North America", "Canada", "2020-06-16", 101087., 324., 406.571, 
  8521., 24., 24.857, 2678.358, 8.585, 10.772, 225.769, 0.636, 0.659, 0.75, 
  192., 5.087, 1246., 33.013, "", "", "", "", 37620., 2.274339*^6, 60.26, 
  0.997, 41159., 1.091, 0.01, 101.2, "tests performed", "", "", "", "", "", 
  "", "", "", "", 70.83, 3.7742157*^7, 4.037, 41.4, 16.984, 10.797, 
  44017.591, 0.5, 105.599, 7.37, 12., 16.6, "", 2.5, 82.43, 0.929}, 
 {"CAN", "North America", "Canada", "2020-06-17", 101491., 404., 395.857, 
  8542., 21., 22.857, 2689.062, 10.704, 10.488, 226.325, 0.556, 0.606, 0.76, 
  182., 4.822, 1186., 31.424, "", "", "", "", 36663., 2.311002*^6, 61.231, 
  0.971, 42481., 1.126, 0.009, 107.3, "tests performed", "", "", "", "", "", 
  "", "", "", "", 70.83, 3.7742157*^7, 4.037, 41.4, 16.984, 10.797, 
  44017.591, 0.5, 105.599, 7.37, 12., 16.6, "", 2.5, 82.43, 0.929}, 
 {"CAN", "North America", "Canada", "2020-06-18", 101877., 386., 388.286, 
  8555., 13., 20.286, 2699.289, 10.227, 10.288, 226.67, 0.344, 0.537, 0.78, 
  166., 4.398, 1097., 29.066, "", "", "", "", 43975., 2.354977*^6, 62.396, 
  1.165, 43168., 1.144, 0.009, 111.2, "tests performed", "", "", "", "", "", 
  "", "", "", "", 70.83, 3.7742157*^7, 4.037, 41.4, 16.984, 10.797, 
  44017.591, 0.5, 105.599, 7.37, 12., 16.6, "", 2.5, 82.43, 0.929}, 
 {"CAN", "North America", "Canada", "2020-06-19", 102314., 437., 388.429, 
  8580., 25., 19.714, 2710.868, 11.579, 10.292, 227.332, 0.662, 0.522, 0.79, 
  160., 4.239, 1019., 26.999, "", "", "", "", 47073., 2.40205*^6, 63.644, 
  1.247, 43589., 1.155, 0.009, 112.2, "tests performed", "", "", "", "", "", 
  "", "", "", "", 70.83, 3.7742157*^7, 4.037, 41.4, 16.984, 10.797, 
  44017.591, 0.5, 105.599, 7.37, 12., 16.6, "", 2.5, 82.43, 0.929}, 
 {"CAN", "North America", "Canada", "2020-06-20", 102762., 448., 388.429, 
  8609., 29., 19.857, 2722.738, 11.87, 10.292, 228.1, 0.768, 0.526, 0.8, 
  160., 4.239, 972., 25.754, "", "", "", "", 50329., 2.452379*^6, 64.977, 
  1.333, 43662., 1.157, 0.009, 112.4, "tests performed", "", "", "", "", "", 
  "", "", "", "", 70.83, 3.7742157*^7, 4.037, 41.4, 16.984, 10.797, 
  44017.591, 0.5, 105.599, 7.37, 12., 16.6, "", 2.5, 82.43, 0.929}, 
 {"CAN", "North America", "Canada", "2020-06-21", 103078., 316., 382., 8626., 
  17., 19.571, 2731.11, 8.373, 10.121, 228.551, 0.45, 0.519, 0.8, 165., 
  4.372, 912., 24.164, "", "", "", "", 48129., 2.500508*^6, 66.252, 1.275, 
  43752., 1.159, 0.009, 114.5, "tests performed", "", "", "", "", "", "", "", 
  "", "", 70.83, 3.7742157*^7, 4.037, 41.4, 16.984, 10.797, 44017.591, 0.5, 
  105.599, 7.37, 12., 16.6, "", 2.5, 82.43, 0.929}, 
 {"CAN", "North America", "Canada", "2020-06-22", 103418., 340., 379.286, 
  8646., 20., 21.286, 2740.119, 9.008, 10.049, 229.081, 0.53, 0.564, 0.8, 
  146., 3.868, 891., 23.608, "", "", "", "", 43795., 2.544303*^6, 67.413, 
  1.16, 43941., 1.164, 0.009, 115.9, "tests performed", "", "", "", "", "", 
  "", "", "", "", 68.98, 3.7742157*^7, 4.037, 41.4, 16.984, 10.797, 
  44017.591, 0.5, 105.599, 7.37, 12., 16.6, "", 2.5, 82.43, 0.929}, 
 {"CAN", "North America", "Canada", "2020-06-23", 103767., 349., 382.857, 
  8670., 24., 21.286, 2749.366, 9.247, 10.144, 229.717, 0.636, 0.564, 0.81, 
  147., 3.895, 912., 24.164, "", "", "", "", 37206., 2.581509*^6, 68.399, 
  0.986, 43881., 1.163, 0.009, 114.6, "tests performed", "", "", "", "", "", 
  "", "", "", "", 68.98, 3.7742157*^7, 4.037, 41.4, 16.984, 10.797, 
  44017.591, 0.5, 105.599, 7.37, 12., 16.6, "", 2.5, 82.43, 0.929}, 
 {"CAN", "North America", "Canada", "2020-06-24", 104087., 320., 370.857, 
  8700., 30., 22.571, 2757.844, 8.479, 9.826, 230.511, 0.795, 0.598, 0.82, 
  142., 3.762, 886., 23.475, "", "", "", "", 31248., 2.612757*^6, 69.226, 
  0.828, 43108., 1.142, 0.009, 116.2, "tests performed", "", "", "", "", "", 
  "", "", "", "", 68.98, 3.7742157*^7, 4.037, 41.4, 16.984, 10.797, 
  44017.591, 0.5, 105.599, 7.37, 12., 16.6, "", 2.5, 82.43, 0.929}, 
 {"CAN", "North America", "Canada", "2020-06-25", 104463., 376., 369.429, 
  8723., 23., 24., 2767.807, 9.962, 9.788, 231.121, 0.609, 0.636, 0.82, 137., 
  3.63, 869., 23.025, "", "", "", "", 41658., 2.654415*^6, 70.33, 1.104, 
  42777., 1.133, 0.009, 115.8, "tests performed", "", "", "", "", "", "", "", 
  "", "", 68.98, 3.7742157*^7, 4.037, 41.4, 16.984, 10.797, 44017.591, 0.5, 
  105.599, 7.37, 12., 16.6, "", 2.5, 82.43, 0.929}, 
 {"CAN", "North America", "Canada", "2020-06-26", 104629., 166., 330.714, 
  8730., 7., 21.429, 2772.205, 4.398, 8.762, 231.306, 0.185, 0.568, 0.83, 
  125., 3.312, 846., 22.415, "", "", "", "", 47174., 2.701589*^6, 71.58, 
  1.25, 42791., 1.134, 0.008, 129.4, "tests performed", "", "", "", "", "", 
  "", "", "", "", 68.98, 3.7742157*^7, 4.037, 41.4, 16.984, 10.797, 
  44017.591, 0.5, 105.599, 7.37, 12., 16.6, "", 2.5, 82.43, 0.929}, 
 {"CAN", "North America", "Canada", "2020-06-27", 104878., 249., 302.286, 
  8739., 9., 18.571, 2778.802, 6.597, 8.009, 231.545, 0.238, 0.492, 0.85, 
  115., 3.047, 818., 21.673, "", "", "", "", 48785., 2.750374*^6, 72.873, 
  1.293, 42571., 1.128, 0.007, 140.8, "tests performed", "", "", "", "", "", 
  "", "", "", "", 68.98, 3.7742157*^7, 4.037, 41.4, 16.984, 10.797, 
  44017.591, 0.5, 105.599, 7.37, 12., 16.6, "", 2.5, 82.43, 0.929}, 
 {"CAN", "North America", "Canada", "2020-06-28", 105193., 315., 302.143, 
  8749., 10., 17.571, 2787.149, 8.346, 8.005, 231.81, 0.265, 0.466, 0.88, 
  109., 2.888, 774., 20.508, "", "", "", "", 53518., 2.803892*^6, 74.291, 
  1.418, 43341., 1.148, 0.007, 143.4, "tests performed", "", "", "", "", "", 
  "", "", "", "", 68.98, 3.7742157*^7, 4.037, 41.4, 16.984, 10.797, 
  44017.591, 0.5, 105.599, 7.37, 12., 16.6, "", 2.5, 82.43, 0.929}, 
 {"CAN", "North America", "Canada", "2020-06-29", 105830., 637., 344.571, 
  8768., 19., 17.429, 2804.026, 16.878, 9.13, 232.313, 0.503, 0.462, 0.89, 
  107., 2.835, 792., 20.984, "", "", "", "", 47749., 2.851641*^6, 75.556, 
  1.265, 43905., 1.163, 0.008, 127.4, "tests performed", "", "", "", "", "", 
  "", "", "", "", 68.98, 3.7742157*^7, 4.037, 41.4, 16.984, 10.797, 
  44017.591, 0.5, 105.599, 7.37, 12., 16.6, "", 2.5, 82.43, 0.929}, 
 {"CAN", "North America", "Canada", "2020-06-30", 106097., 267., 332.857, 
  8780., 12., 15.714, 2811.101, 7.074, 8.819, 232.631, 0.318, 0.416, 0.89, 
  96., 2.544, 756., 20.031, "", "", "", "", 42926., 2.894567*^6, 76.693, 
  1.137, 44723., 1.185, 0.007, 134.4, "tests performed", "", "", "", "", "", 
  "", "", "", "", 68.98, 3.7742157*^7, 4.037, 41.4, 16.984, 10.797, 
  44017.591, 0.5, 105.599, 7.37, 12., 16.6, "", 2.5, 82.43, 0.929}, 
 {"CAN", "North America", "Canada", "2020-07-01", 106288., 191., 314.429, 
  8790., 10., 12.857, 2816.161, 5.061, 8.331, 232.896, 0.265, 0.341, 0.89, 
  93., 2.464, 740., 19.607, "", "", "", "", 39588., 2.934155*^6, 77.742, 
  1.049, 45914., 1.217, 0.007, 146., "tests performed", "", "", "", "", "", 
  "", "", "", "", 68.98, 3.7742157*^7, 4.037, 41.4, 16.984, 10.797, 
  44017.591, 0.5, 105.599, 7.37, 12., 16.6, "", 2.5, 82.43, 0.929}, 
 {"CAN", "North America", "Canada", "2020-07-02", 106643., 355., 311.429, 
  8806., 16., 11.857, 2825.567, 9.406, 8.251, 233.32, 0.424, 0.314, 0.9, 88., 
  2.332, 635., 16.825, "", "", "", "", 45262., 2.979417*^6, 78.941, 1.199, 
  46429., 1.23, 0.007, 149.1, "tests performed", "", "", "", "", "", "", "", 
  "", "", 68.98, 3.7742157*^7, 4.037, 41.4, 16.984, 10.797, 44017.591, 0.5, 
  105.599, 7.37, 12., 16.6, "", 2.5, 82.43, 0.929}, 
 {"CAN", "North America", "Canada", "2020-07-03", 106962., 319., 333.286, 
  8813., 7., 11.857, 2834.019, 8.452, 8.831, 233.505, 0.185, 0.314, 0.9, 87., 
  2.305, 649., 17.196, "", "", "", "", 44515., 3.023932*^6, 80.121, 1.179, 
  46049., 1.22, 0.007, 138.2, "tests performed", "", "", "", "", "", "", "", 
  "", "", 68.98, 3.7742157*^7, 4.037, 41.4, 16.984, 10.797, 44017.591, 0.5, 
  105.599, 7.37, 12., 16.6, "", 2.5, 82.43, 0.929}, 
 {"CAN", "North America", "Canada", "2020-07-04", 107185., 223., 329.571, 
  8821., 8., 11.714, 2839.928, 5.909, 8.732, 233.717, 0.212, 0.31, 0.91, 79., 
  2.093, 632., 16.745, "", "", "", "", 41339., 3.065271*^6, 81.216, 1.095, 
  44985., 1.192, 0.007, 136.5, "tests performed", "", "", "", "", "", "", "", 
  "", "", 68.98, 3.7742157*^7, 4.037, 41.4, 16.984, 10.797, 44017.591, 0.5, 
  105.599, 7.37, 12., 16.6, "", 2.5, 82.43, 0.929}, 
 {"CAN", "North America", "Canada", "2020-07-05", 107394., 209., 314.429, 
  8823., 2., 10.571, 2845.465, 5.538, 8.331, 233.77, 0.053, 0.28, 0.92, 77., 
  2.04, 615., 16.295, "", "", "", "", 39247., 3.104518*^6, 82.256, 1.04, 
  42947., 1.138, 0.007, 136.6, "tests performed", "", "", "", "", "", "", "", 
  "", "", 68.98, 3.7742157*^7, 4.037, 41.4, 16.984, 10.797, 44017.591, 0.5, 
  105.599, 7.37, 12., 16.6, "", 2.5, 82.43, 0.929}, 
 {"CAN", "North America", "Canada", "2020-07-06", 107815., 421., 283.571, 
  8836., 13., 9.714, 2856.62, 11.155, 7.513, 234.115, 0.344, 0.257, 0.93, 
  72., 1.908, 597., 15.818, "", "", "", "", 40586., 3.145104*^6, 83.331, 
  1.075, 41923., 1.111, 0.007, 147.8, "tests performed", "", "", "", "", "", 
  "", "", "", "", 68.98, 3.7742157*^7, 4.037, 41.4, 16.984, 10.797, 
  44017.591, 0.5, 105.599, 7.37, 12., 16.6, "", 2.5, 82.43, 0.929}, 
 {"CAN", "North America", "Canada", "2020-07-07", 108023., 208., 275.143, 
  8843., 7., 9., 2862.131, 5.511, 7.29, 234.3, 0.185, 0.238, 0.95, 70., 
  1.855, 582., 15.42, "", "", "", "", 32124., 3.177228*^6, 84.182, 0.851, 
  40380., 1.07, 0.007, 146.8, "tests performed", "", "", "", "", "", "", "", 
  "", "", 68.98, 3.7742157*^7, 4.037, 41.4, 16.984, 10.797, 44017.591, 0.5, 
  105.599, 7.37, 12., 16.6, "", 2.5, 82.43, 0.929}, 
 {"CAN", "North America", "Canada", "2020-07-08", 108334., 311., 292.286, 
  8855., 12., 9.286, 2870.371, 8.24, 7.744, 234.618, 0.318, 0.246, 0.98, 72., 
  1.908, 556., 14.732, "", "", "", "", 30869., 3.208097*^6, 85., 0.818, 
  39135., 1.037, 0.007, 133.9, "tests performed", "", "", "", "", "", "", "", 
  "", "", 68.98, 3.7742157*^7, 4.037, 41.4, 16.984, 10.797, 44017.591, 0.5, 
  105.599, 7.37, 12., 16.6, "", 2.5, 82.43, 0.929}, 
 {"CAN", "North America", "Canada", "2020-07-09", 108656., 322., 287.571, 
  8865., 10., 8.429, 2878.903, 8.532, 7.619, 234.883, 0.265, 0.223, 1., 70., 
  1.855, 526., 13.937, "", "", "", "", 42052., 3.250149*^6, 86.115, 1.114, 
  38676., 1.025, 0.007, 134.5, "tests performed", "", "", "", "", "", "", "", 
  "", "", 67.13, 3.7742157*^7, 4.037, 41.4, 16.984, 10.797, 44017.591, 0.5, 
  105.599, 7.37, 12., 16.6, "", 2.5, 82.43, 0.929}, 
 {"CAN", "North America", "Canada", "2020-07-10", 108984., 328., 288.857, 
  8879., 14., 9.429, 2887.593, 8.691, 7.653, 235.254, 0.371, 0.25, 1.02, 73., 
  1.934, 527., 13.963, "", "", "", "", 48749., 3.298898*^6, 87.406, 1.292, 
  39281., 1.041, 0.007, 136., "tests performed", "", "", "", "", "", "", "", 
  "", "", 67.13, 3.7742157*^7, 4.037, 41.4, 16.984, 10.797, 44017.591, 0.5, 
  105.599, 7.37, 12., 16.6, "", 2.5, 82.43, 0.929}, 
 {"CAN", "North America", "Canada", "2020-07-11", 109150., 166., 280.714, 
  8882., 3., 8.714, 2891.992, 4.398, 7.438, 235.334, 0.079, 0.231, 1.05, 67., 
  1.775, 529., 14.016, "", "", "", "", 52860., 3.351758*^6, 88.807, 1.401, 
  40927., 1.084, 0.007, 145.8, "tests performed", "", "", "", "", "", "", "", 
  "", "", 67.13, 3.7742157*^7, 4.037, 41.4, 16.984, 10.797, 44017.591, 0.5, 
  105.599, 7.37, 12., 16.6, "", 2.5, 82.43, 0.929}, 
 {"CAN", "North America", "Canada", "2020-07-12", 109348., 198., 279.143, 
  8887., 5., 9.143, 2897.238, 5.246, 7.396, 235.466, 0.132, 0.242, 1.08, 67., 
  1.775, 514., 13.619, "", "", "", "", 53483., 3.405241*^6, 90.224, 1.417, 
  42960., 1.138, 0.006, 153.9, "tests performed", "", "", "", "", "", "", "", 
  "", "", 67.13, 3.7742157*^7, 4.037, 41.4, 16.984, 10.797, 44017.591, 0.5, 
  105.599, 7.37, 12., 16.6, "", 2.5, 82.43, 0.929}, 
 {"CAN", "North America", "Canada", "2020-07-13", 109984., 636., 309.857, 
  8895., 8., 8.429, 2914.089, 16.851, 8.21, 235.678, 0.212, 0.223, 1.11, 69., 
  1.828, 525., 13.91, "", "", "", "", 51819., 3.45706*^6, 91.597, 1.373, 
  44565., 1.181, 0.007, 143.8, "tests performed", "", "", "", "", "", "", "", 
  "", "", 67.13, 3.7742157*^7, 4.037, 41.4, 16.984, 10.797, 44017.591, 0.5, 
  105.599, 7.37, 12., 16.6, "", 2.5, 82.43, 0.929}, 
 {"CAN", "North America", "Canada", "2020-07-14", 110350., 366., 332.429, 
  8900., 5., 8.143, 2923.786, 9.697, 8.808, 235.811, 0.132, 0.216, 1.13, 71., 
  1.881, 530., 14.043, "", "", "", "", 40591., 3.497651*^6, 92.672, 1.075, 
  45775., 1.213, 0.007, 137.7, "tests performed", "", "", "", "", "", "", "", 
  "", "", 67.13, 3.7742157*^7, 4.037, 41.4, 16.984, 10.797, 44017.591, 0.5, 
  105.599, 7.37, 12., 16.6, "", 2.5, 82.43, 0.929}, 
 {"CAN", "North America", "Canada", "2020-07-15", 110693., 343., 337., 8914., 
  14., 8.429, 2932.874, 9.088, 8.929, 236.182, 0.371, 0.223, 1.14, 65., 
  1.722, 503., 13.327, "", "", "", "", 35044., 3.532695*^6, 93.601, 0.929, 
  46371., 1.229, 0.007, 137.6, "tests performed", "", "", "", "", "", "", "", 
  "", "", 67.13, 3.7742157*^7, 4.037, 41.4, 16.984, 10.797, 44017.591, 0.5, 
  105.599, 7.37, 12., 16.6, "", 2.5, 82.43, 0.929}, 
 {"CAN", "North America", "Canada", "2020-07-16", 111144., 451., 355.429, 
  8926., 12., 8.714, 2944.824, 11.95, 9.417, 236.499, 0.318, 0.231, 1.15, 
  60., 1.59, 491., 13.009, "", "", "", "", 47425., 3.58012*^6, 94.857, 1.257, 
  47139., 1.249, 0.008, 132.6, "tests performed", "", "", "", "", "", "", "", 
  "", "", 67.13, 3.7742157*^7, 4.037, 41.4, 16.984, 10.797, 44017.591, 0.5, 
  105.599, 7.37, 12., 16.6, "", 2.5, 82.43, 0.929}, 
 {"CAN", "North America", "Canada", "2020-07-17", 111559., 415., 367.857, 
  8936., 10., 8.143, 2955.819, 10.996, 9.747, 236.764, 0.265, 0.216, 1.16, 
  65., 1.722, 483., 12.797, "", "", "", "", 54778., 3.634898*^6, 96.309, 
  1.451, 48000., 1.272, 0.008, 130.5, "tests performed", "", "", "", "", "", 
  "", "", "", "", 67.13, 3.7742157*^7, 4.037, 41.4, 16.984, 10.797, 
  44017.591, 0.5, 105.599, 7.37, 12., 16.6, "", 2.5, 82.43, 0.929}, 
 {"CAN", "North America", "Canada", "2020-07-18", 111875., 316., 389.286, 
  8939., 3., 8.143, 2964.192, 8.373, 10.314, 236.844, 0.079, 0.216, 1.17, 
  68., 1.802, 470., 12.453, "", "", "", "", 58464., 3.693362*^6, 97.858, 
  1.549, 48801., 1.293, 0.008, 125.4, "tests performed", "", "", "", "", "", 
  "", "", "", "", 67.13, 3.7742157*^7, 4.037, 41.4, 16.984, 10.797, 
  44017.591, 0.5, 105.599, 7.37, 12., 16.6, "", 2.5, 82.43, 0.929}, 
 {"CAN", "North America", "Canada", "2020-07-19", 112168., 293., 402.857, 
  8943., 4., 8., 2971.955, 7.763, 10.674, 236.95, 0.106, 0.212, 1.18, 71., 
  1.881, 481., 12.744, "", "", "", "", 60245., 3.753607*^6, 99.454, 1.596, 
  49767., 1.319, 0.008, 123.5, "tests performed", "", "", "", "", "", "", "", 
  "", "", 67.13, 3.7742157*^7, 4.037, 41.4, 16.984, 10.797, 44017.591, 0.5, 
  105.599, 7.37, 12., 16.6, "", 2.5, 82.43, 0.929}, 
 {"CAN", "North America", "Canada", "2020-07-20", 112938., 770., 422., 8947., 
  4., 7.429, 2992.357, 20.402, 11.181, 237.056, 0.106, 0.197, 1.19, 79., 
  2.093, 488., 12.93, "", "", "", "", 54519., 3.808126*^6, 100.898, 1.445, 
  50152., 1.329, 0.008, 118.8, "tests performed", "", "", "", "", "", "", "", 
  "", "", 67.13, 3.7742157*^7, 4.037, 41.4, 16.984, 10.797, 44017.591, 0.5, 
  105.599, 7.37, 12., 16.6, "", 2.5, 82.43, 0.929}, 
 {"CAN", "North America", "Canada", "2020-07-21", 113473., 535., 446.143, 
  8954., 7., 7.714, 3006.532, 14.175, 11.821, 237.241, 0.185, 0.204, 1.18, 
  74., 1.961, 496., 13.142, "", "", "", "", 44000., 3.852126*^6, 102.064, 
  1.166, 50639., 1.342, 0.009, 113.5, "tests performed", "", "", "", "", "", 
  "", "", "", "", 67.13, 3.7742157*^7, 4.037, 41.4, 16.984, 10.797, 
  44017.591, 0.5, 105.599, 7.37, 12., 16.6, "", 2.5, 82.43, 0.929}, 
 {"CAN", "North America", "Canada", "2020-07-22", 113790., 317., 442.429, 
  8958., 4., 6.286, 3014.931, 8.399, 11.722, 237.347, 0.106, 0.167, 1.17, 
  78., 2.067, 496., 13.142, "", "", "", "", 46001., 3.898127*^6, 103.283, 
  1.219, 52205., 1.383, 0.008, 118., "tests performed", "", "", "", "", "", 
  "", "", "", "", 67.13, 3.7742157*^7, 4.037, 41.4, 16.984, 10.797, 
  44017.591, 0.5, 105.599, 7.37, 12., 16.6, "", 2.5, 82.43, 0.929}, 
 {"CAN", "North America", "Canada", "2020-07-23", 114398., 608., 464.857, 
  8966., 8., 5.714, 3031.04, 16.109, 12.317, 237.559, 0.212, 0.151, 1.16, 
  78., 2.067, 511., 13.539, "", "", "", "", 52898., 3.951025*^6, 104.685, 
  1.402, 52986., 1.404, 0.009, 114., "tests performed", "", "", "", "", "", 
  "", "", "", "", 67.13, 3.7742157*^7, 4.037, 41.4, 16.984, 10.797, 
  44017.591, 0.5, 105.599, 7.37, 12., 16.6, "", 2.5, 82.43, 0.929}, 
 {"CAN", "North America", "Canada", "2020-07-24", 115115., 717., 508., 8970., 
  4., 4.857, 3050.038, 18.997, 13.46, 237.665, 0.106, 0.129, 1.14, 71., 
  1.881, 484., 12.824, "", "", "", "", 57147., 4.008172*^6, 106.199, 1.514, 
  53325., 1.413, 0.01, 105., "tests performed", "", "", "", "", "", "", "", 
  "", "", 67.13, 3.7742157*^7, 4.037, 41.4, 16.984, 10.797, 44017.591, 0.5, 
  105.599, 7.37, 12., 16.6, "", 2.5, 82.43, 0.929}, 
 {"CAN", "North America", "Canada", "2020-07-25", 115470., 355., 513.571, 
  8974., 4., 5., 3059.444, 9.406, 13.607, 237.771, 0.106, 0.132, 1.11, 67., 
  1.775, 425., 11.261, "", "", "", "", 61865., 4.070037*^6, 107.838, 1.639, 
  53811., 1.426, 0.01, 104.8, "tests performed", "", "", "", "", "", "", "", 
  "", "", 67.13, 3.7742157*^7, 4.037, 41.4, 16.984, 10.797, 44017.591, 0.5, 
  105.599, 7.37, 12., 16.6, "", 2.5, 82.43, 0.929}, 
 {"CAN", "North America", "Canada", "2020-07-26", 115789., 319., 517.286, 
  8978., 4., 5., 3067.896, 8.452, 13.706, 237.877, 0.106, 0.132, 1.08, 64., 
  1.696, 398., 10.545, "", "", "", "", 62102., 4.132139*^6, 109.483, 1.645, 
  54076., 1.433, 0.01, 104.5, "tests performed", "", "", "", "", "", "", "", 
  "", "", 67.13, 3.7742157*^7, 4.037, 41.4, 16.984, 10.797, 44017.591, 0.5, 
  105.599, 7.37, 12., 16.6, "", 2.5, 82.43, 0.929}, 
 {"CAN", "North America", "Canada", "2020-07-27", 116471., 682., 504.714, 
  8991., 13., 6.286, 3085.966, 18.07, 13.373, 238.222, 0.344, 0.167, 1.05, 
  63., 1.669, 401., 10.625, "", "", "", "", 55876., 4.188015*^6, 110.964, 
  1.48, 54270., 1.438, 0.009, 107.5, "tests performed", "", "", "", "", "", 
  "", "", "", "", 67.13, 3.7742157*^7, 4.037, 41.4, 16.984, 10.797, 
  44017.591, 0.5, 105.599, 7.37, 12., 16.6, "", 2.5, 82.43, 0.929}, 
 {"CAN", "North America", "Canada", "2020-07-28", 116871., 400., 485.429, 
  9001., 10., 6.714, 3096.564, 10.598, 12.862, 238.487, 0.265, 0.178, 1.02, 
  65., 1.722, 412., 10.916, "", "", "", "", 49243., 4.237258*^6, 112.269, 
  1.305, 55019., 1.458, 0.009, 113.3, "tests performed", "", "", "", "", "", 
  "", "", "", "", 67.13, 3.7742157*^7, 4.037, 41.4, 16.984, 10.797, 
  44017.591, 0.5, 105.599, 7.37, 12., 16.6, "", 2.5, 82.43, 0.929}, 
 {"CAN", "North America", "Canada", "2020-07-29", 117357., 486., 509.571, 
  9006., 5., 6.857, 3109.441, 12.877, 13.501, 238.619, 0.132, 0.182, 1.01, 
  65., 1.722, 403., 10.678, "", "", "", "", 42054., 4.279312*^6, 113.383, 
  1.114, 54455., 1.443, 0.009, 106.9, "tests performed", "", "", "", "", "", 
  "", "", "", "", 67.13, 3.7742157*^7, 4.037, 41.4, 16.984, 10.797, 
  44017.591, 0.5, 105.599, 7.37, 12., 16.6, "", 2.5, 82.43, 0.929}, 
 {"CAN", "North America", "Canada", "2020-07-30", 117677., 320., 468.429, 
  9019., 13., 7.571, 3117.919, 8.479, 12.411, 238.964, 0.344, 0.201, 0.99, 
  74., 1.961, 411., 10.89, "", "", "", "", 56435., 4.335747*^6, 114.878, 
  1.495, 54960., 1.456, 0.009, 117.3, "tests performed", "", "", "", "", "", 
  "", "", "", "", 67.13, 3.7742157*^7, 4.037, 41.4, 16.984, 10.797, 
  44017.591, 0.5, 105.599, 7.37, 12., 16.6, "", 2.5, 82.43, 0.929}, 
 {"CAN", "North America", "Canada", "2020-07-31", 118281., 604., 452.286, 
  9025., 6., 7.857, 3133.923, 16.003, 11.984, 239.123, 0.159, 0.208, 0.98, 
  74., 1.961, 379., 10.042, "", "", "", "", 62361., 4.398108*^6, 116.53, 
  1.652, 55705., 1.476, 0.008, 123.2, "tests performed", "", "", "", "", "", 
  "", "", "", "", 67.13, 3.7742157*^7, 4.037, 41.4, 16.984, 10.797, 
  44017.591, 0.5, 105.599, 7.37, 12., 16.6, "", 2.5, 82.43, 0.929}, 
 {"CAN", "North America", "Canada", "2020-08-01", 118523., 242., 436.143, 
  9029., 4., 7.857, 3140.335, 6.412, 11.556, 239.229, 0.106, 0.208, 0.96, 
  74., 1.961, 366., 9.697, "", "", "", "", 62713., 4.460821*^6, 118.192, 
  1.662, 55826., 1.479, 0.008, 128., "tests performed", "", "", "", "", "", 
  "", "", "", "", 67.13, 3.7742157*^7, 4.037, 41.4, 16.984, 10.797, 
  44017.591, 0.5, 105.599, 7.37, 12., 16.6, "", 2.5, 82.43, 0.929}, 
 {"CAN", "North America", "Canada", "2020-08-02", 118768., 245., 425.571, 
  9032., 3., 7.714, 3146.826, 6.491, 11.276, 239.308, 0.079, 0.204, 0.95, 
  75., 1.987, 358., 9.485, "", "", "", "", 68348., 4.529169*^6, 120.003, 
  1.811, 56719., 1.503, 0.008, 133.3, "tests performed", "", "", "", "", "", 
  "", "", "", "", 67.13, 3.7742157*^7, 4.037, 41.4, 16.984, 10.797, 
  44017.591, 0.5, 105.599, 7.37, 12., 16.6, "", 2.5, 82.43, 0.929}, 
 {"CAN", "North America", "Canada", "2020-08-03", 118973., 205., 357.429, 
  9035., 3., 6.286, 3152.258, 5.432, 9.47, 239.387, 0.079, 0.167, 0.95, 74., 
  1.961, 359., 9.512, "", "", "", "", 61233., 4.590402*^6, 121.625, 1.622, 
  57484., 1.523, 0.006, 160.8, "tests performed", "", "", "", "", "", "", "", 
  "", "", 67.13, 3.7742157*^7, 4.037, 41.4, 16.984, 10.797, 44017.591, 0.5, 
  105.599, 7.37, 12., 16.6, "", 2.5, 82.43, 0.929}, 
 {"CAN", "North America", "Canada", "2020-08-04", 119659., 686., 398.286, 
  9043., 8., 6., 3170.434, 18.176, 10.553, 239.599, 0.212, 0.159, 0.97, 87., 
  2.305, 363., 9.618, "", "", "", "", 45348., 4.63575*^6, 122.827, 1.202, 
  56927., 1.508, 0.007, 142.9, "tests performed", "", "", "", "", "", "", "", 
  "", "", 67.13, 3.7742157*^7, 4.037, 41.4, 16.984, 10.797, 44017.591, 0.5, 
  105.599, 7.37, 12., 16.6, "", 2.5, 82.43, 0.929}, 
 {"CAN", "North America", "Canada", "2020-08-05", 120033., 374., 382.286, 
  9049., 6., 6.143, 3180.343, 9.909, 10.129, 239.758, 0.159, 0.163, 0.97, 
  88., 2.332, 341., 9.035, "", "", "", "", 42199., 4.677949*^6, 123.945, 
  1.118, 56948., 1.509, 0.007, 149., "tests performed", "", "", "", "", "", 
  "", "", "", "", 67.13, 3.7742157*^7, 4.037, 41.4, 16.984, 10.797, 
  44017.591, 0.5, 105.599, 7.37, 12., 16.6, "", 2.5, 82.43, 0.929}, 
 {"CAN", "North America", "Canada", "2020-08-06", 120387., 354., 387.143, 
  9055., 6., 5.143, 3189.722, 9.379, 10.258, 239.917, 0.159, 0.136, 0.97, 
  83., 2.199, 346., 9.167, "", "", "", "", 45988., 4.723937*^6, 125.163, 
  1.218, 55456., 1.469, 0.007, 143.2, "tests performed", "", "", "", "", "", 
  "", "", "", "", 67.13, 3.7742157*^7, 4.037, 41.4, 16.984, 10.797, 
  44017.591, 0.5, 105.599, 7.37, 12., 16.6, "", 2.5, 82.43, 0.929}, 
 {"CAN", "North America", "Canada", "2020-08-07", 120903., 516., 374.571, 
  9060., 5., 5., 3203.394, 13.672, 9.924, 240.05, 0.132, 0.132, 0.98, 60., 
  1.59, 328., 8.691, "", "", "", "", 57076., 4.781013*^6, 126.676, 1.512, 
  54701., 1.449, 0.007, 146., "tests performed", "", "", "", "", "", "", "", 
  "", "", 67.13, 3.7742157*^7, 4.037, 41.4, 16.984, 10.797, 44017.591, 0.5, 
  105.599, 7.37, 12., 16.6, "", 2.5, 82.43, 0.929}, 
 {"CAN", "North America", "Canada", "2020-08-08", 121148., 245., 375., 9064., 
  4., 5., 3209.885, 6.491, 9.936, 240.156, 0.106, 0.132, 0.98, 64., 1.696, 
  314., 8.32, "", "", "", "", 58787., 4.8398*^6, 128.233, 1.558, 54140., 
  1.434, 0.007, 144.4, "tests performed", "", "", "", "", "", "", "", "", "", 
  67.13, 3.7742157*^7, 4.037, 41.4, 16.984, 10.797, 44017.591, 0.5, 105.599, 
  7.37, 12., 16.6, "", 2.5, 82.43, 0.929}, {"CAN", "North America", "Canada", 
  "2020-08-09", 121367., 219., 371.286, 9067., 3., 5., 3215.688, 5.803, 
  9.837, 240.235, 0.079, 0.132, 0.99, 78., 2.067, 311., 8.24, "", "", "", "", 
  58983., 4.898783*^6, 129.796, 1.563, 52802., 1.399, 0.007, 142.2, 
  "tests performed", "", "", "", "", "", "", "", "", "", 67.13, 3.7742157*^7, 
  4.037, 41.4, 16.984, 10.797, 44017.591, 0.5, 105.599, 7.37, 12., 16.6, "", 
  2.5, 82.43, 0.929}, {"CAN", "North America", "Canada", "2020-08-10", 
  122053., 686., 440., 9074., 7., 5.571, 3233.864, 18.176, 11.658, 240.421, 
  0.185, 0.148, 0.99, 71., 1.881, 302., 8.002, "", "", "", "", 59787., 
  4.95857*^6, 131.38, 1.584, 52595., 1.394, 0.008, 119.5, "tests performed", 
  "", "", "", "", "", "", "", "", "", 67.13, 3.7742157*^7, 4.037, 41.4, 
  16.984, 10.797, 44017.591, 0.5, 105.599, 7.37, 12., 16.6, "", 2.5, 82.43, 
  0.929}, {"CAN", "North America", "Canada", "2020-08-11", 122389., 336., 
  390., 9080., 6., 5.286, 3242.766, 8.903, 10.333, 240.58, 0.159, 0.14, 0.97, 
  69., 1.828, 286., 7.578, "", "", "", "", 47111., 5.005681*^6, 132.628, 
  1.248, 52847., 1.4, 0.007, 135.5, "tests performed", "", "", "", "", "", 
  "", "", "", "", 67.13, 3.7742157*^7, 4.037, 41.4, 16.984, 10.797, 
  44017.591, 0.5, 105.599, 7.37, 12., 16.6, "", 2.5, 82.43, 0.929}, 
 {"CAN", "North America", "Canada", "2020-08-12", 122703., 314., 381.429, 
  9085., 5., 5.143, 3251.086, 8.32, 10.106, 240.712, 0.132, 0.136, 0.98, 66., 
  1.749, 273., 7.233, "", "", "", "", 44140., 5.049821*^6, 133.798, 1.17, 
  53125., 1.408, 0.007, 139.3, "tests performed", "", "", "", "", "", "", "", 
  "", "", 67.13, 3.7742157*^7, 4.037, 41.4, 16.984, 10.797, 44017.591, 0.5, 
  105.599, 7.37, 12., 16.6, "", 2.5, 82.43, 0.929}, 
 {"CAN", "North America", "Canada", "2020-08-13", 123180., 477., 399., 9091., 
  6., 5.143, 3263.724, 12.638, 10.572, 240.871, 0.159, 0.136, 0.99, 67., 
  1.775, 268., 7.101, "", "", "", "", 55004., 5.104825*^6, 135.255, 1.457, 
  54413., 1.442, 0.007, 136.4, "tests performed", "", "", "", "", "", "", "", 
  "", "", 67.13, 3.7742157*^7, 4.037, 41.4, 16.984, 10.797, 44017.591, 0.5, 
  105.599, 7.37, 12., 16.6, "", 2.5, 82.43, 0.929}, 
 {"CAN", "North America", "Canada", "2020-08-14", 123605., 425., 386., 9095., 
  4., 5., 3274.985, 11.261, 10.227, 240.977, 0.106, 0.132, 0.99, 67., 1.775, 
  271., 7.18, "", "", "", "", 63054., 5.167879*^6, 136.926, 1.671, 55267., 
  1.464, 0.007, 143.2, "tests performed", "", "", "", "", "", "", "", "", "", 
  67.13, 3.7742157*^7, 4.037, 41.4, 16.984, 10.797, 44017.591, 0.5, 105.599, 
  7.37, 12., 16.6, "", 2.5, 82.43, 0.929}, {"CAN", "North America", "Canada", 
  "2020-08-15", 123825., 220., 382.429, 9101., 6., 5.286, 3280.814, 5.829, 
  10.133, 241.136, 0.159, 0.14, 1., 67., 1.775, 265., 7.021, "", "", "", "", 
  64422., 5.232301*^6, 138.633, 1.707, 56072., 1.486, 0.007, 146.6, 
  "tests performed", "", "", "", "", "", "", "", "", "", 67.13, 3.7742157*^7, 
  4.037, 41.4, 16.984, 10.797, 44017.591, 0.5, 105.599, 7.37, 12., 16.6, "", 
  2.5, 82.43, 0.929}, {"CAN", "North America", "Canada", "2020-08-16", 
  124004., 179., 376.714, 9106., 5., 5.571, 3285.557, 4.743, 9.981, 241.269, 
  0.132, 0.148, 1.01, 67., 1.775, 263., 6.968, "", "", "", "", 65906., 
  5.298207*^6, 140.379, 1.746, 57061., 1.512, 0.007, 151.5, 
  "tests performed", "", "", "", "", "", "", "", "", "", 67.13, 3.7742157*^7, 
  4.037, 41.4, 16.984, 10.797, 44017.591, 0.5, 105.599, 7.37, 12., 16.6, "", 
  2.5, 82.43, 0.929}, {"CAN", "North America", "Canada", "2020-08-17", 
  124218., 214., 309.286, 9108., 2., 4.857, 3291.227, 5.67, 8.195, 241.322, 
  0.053, 0.129, 1.02, 61., 1.616, 245., 6.491, "", "", "", "", 53727., 
  5.351934*^6, 141.803, 1.424, 56195., 1.489, 0.006, 181.7, 
  "tests performed", "", "", "", "", "", "", "", "", "", 67.13, 3.7742157*^7, 
  4.037, 41.4, 16.984, 10.797, 44017.591, 0.5, 105.599, 7.37, 12., 16.6, "", 
  2.5, 82.43, 0.929}, {"CAN", "North America", "Canada", "2020-08-18", 
  125084., 866., 385., 9118., 10., 5.429, 3314.172, 22.945, 10.201, 241.587, 
  0.265, 0.144, 1.07, 62., 1.643, 256., 6.783, "", "", "", "", 50446., 
  5.40238*^6, 143.139, 1.337, 56671., 1.502, 0.007, 147.2, "tests performed", 
  "", "", "", "", "", "", "", "", "", 67.13, 3.7742157*^7, 4.037, 41.4, 
  16.984, 10.797, 44017.591, 0.5, 105.599, 7.37, 12., 16.6, "", 2.5, 82.43, 
  0.929}, {"CAN", "North America", "Canada", "2020-08-19", 125408., 324., 
  386.429, 9124., 6., 5.571, 3322.757, 8.585, 10.239, 241.746, 0.159, 0.148, 
  1.07, 63., 1.669, 259., 6.862, "", "", "", "", 48193., 5.450573*^6, 
  144.416, 1.277, 57250., 1.517, 0.007, 148.2, "tests performed", "", "", "", 
  "", "", "", "", "", "", 67.13, 3.7742157*^7, 4.037, 41.4, 16.984, 10.797, 
  44017.591, 0.5, 105.599, 7.37, 12., 16.6, "", 2.5, 82.43, 0.929}, 
 {"CAN", "North America", "Canada", "2020-08-20", 125625., 217., 349.286, 
  9127., 3., 5.143, 3328.506, 5.75, 9.255, 241.825, 0.079, 0.136, 1.08, 62., 
  1.643, 247., 6.544, "", "", "", "", 57174., 5.507747*^6, 145.931, 1.515, 
  57560., 1.525, 0.006, 164.8, "tests performed", "", "", "", "", "", "", "", 
  "", "", 67.13, 3.7742157*^7, 4.037, 41.4, 16.984, 10.797, 44017.591, 0.5, 
  105.599, 7.37, 12., 16.6, "", 2.5, 82.43, 0.929}, 
 {"CAN", "North America", "Canada", "2020-08-21", 126319., 694., 387.714, 
  9141., 14., 6.571, 3346.894, 18.388, 10.273, 242.196, 0.371, 0.174, 1.1, 
  55., 1.457, 238., 6.306, "", "", "", "", 60688., 5.568435*^6, 147.539, 
  1.608, 57222., 1.516, 0.007, 147.6, "tests performed", "", "", "", "", "", 
  "", "", "", "", 67.13, 3.7742157*^7, 4.037, 41.4, 16.984, 10.797, 
  44017.591, 0.5, 105.599, 7.37, 12., 16.6, "", 2.5, 82.43, 0.929}, 
 {"CAN", "North America", "Canada", "2020-08-22", 126560., 241., 390.714, 
  9142., 1., 5.857, 3353.279, 6.385, 10.352, 242.223, 0.026, 0.155, 1.1, 48., 
  1.272, 232., 6.147, "", "", "", "", 64322., 5.632757*^6, 149.243, 1.704, 
  57208., 1.516, 0.007, 146.4, "tests performed", "", "", "", "", "", "", "", 
  "", "", 67.13, 3.7742157*^7, 4.037, 41.4, 16.984, 10.797, 44017.591, 0.5, 
  105.599, 7.37, 12., 16.6, "", 2.5, 82.43, 0.929}, 
 {"CAN", "North America", "Canada", "2020-08-23", 126817., 257., 401.857, 
  9146., 4., 5.714, 3360.089, 6.809, 10.647, 242.328, 0.106, 0.151, 1.11, 
  44., 1.166, 226., 5.988, "", "", "", "", 61588., 5.694345*^6, 150.875, 
  1.632, 56591., 1.499, 0.007, 140.8, "tests performed", "", "", "", "", "", 
  "", "", "", "", 67.13, 3.7742157*^7, 4.037, 41.4, 16.984, 10.797, 
  44017.591, 0.5, 105.599, 7.37, 12., 16.6, "", 2.5, 82.43, 0.929}, 
 {"CAN", "North America", "Canada", "2020-08-24", 127594., 777., 482.286, 
  9154., 8., 6.571, 3380.676, 20.587, 12.778, 242.54, 0.212, 0.174, 1.11, 
  43., 1.139, 229., 6.067, "", "", "", "", 54979., 5.749324*^6, 152.332, 
  1.457, 56770., 1.504, 0.008, 117.7, "tests performed", "", "", "", "", "", 
  "", "", "", "", 67.13, 3.7742157*^7, 4.037, 41.4, 16.984, 10.797, 
  44017.591, 0.5, 105.599, 7.37, 12., 16.6, "", 2.5, 82.43, 0.929}, 
 {"CAN", "North America", "Canada", "2020-08-25", 127903., 309., 402.714, 
  9159., 5., 5.857, 3388.863, 8.187, 10.67, 242.673, 0.132, 0.155, 1.1, 43., 
  1.139, 236., 6.253, "", "", "", "", 42669., 5.791993*^6, 153.462, 1.131, 
  55659., 1.475, 0.007, 138.2, "tests performed", "", "", "", "", "", "", "", 
  "", "", 64.35, 3.7742157*^7, 4.037, 41.4, 16.984, 10.797, 44017.591, 0.5, 
  105.599, 7.37, 12., 16.6, "", 2.5, 82.43, 0.929}, 
 {"CAN", "North America", "Canada", "2020-08-26", 128380., 477., 424.571, 
  9164., 5., 5.714, 3401.501, 12.638, 11.249, 242.805, 0.132, 0.151, 1.11, 
  44., 1.166, 233., 6.173, "", "", "", "", 43271., 5.835264*^6, 154.609, 
  1.146, 54956., 1.456, 0.008, 129.4, "tests performed", "", "", "", "", "", 
  "", "", "", "", 64.35, 3.7742157*^7, 4.037, 41.4, 16.984, 10.797, 
  44017.591, 0.5, 105.599, 7.37, 12., 16.6, "", 2.5, 82.43, 0.929}, 
 {"CAN", "North America", "Canada", "2020-08-27", 128836., 456., 458.714, 
  9168., 4., 5.857, 3413.583, 12.082, 12.154, 242.911, 0.106, 0.155, 1.13, 
  50., 1.325, 243., 6.438, "", "", "", "", 54659., 5.889923*^6, 156.057, 
  1.448, 54597., 1.447, 0.008, 119., "tests performed", "", "", "", "", "", 
  "", "", "", "", 64.35, 3.7742157*^7, 4.037, 41.4, 16.984, 10.797, 
  44017.591, 0.5, 105.599, 7.37, 12., 16.6, "", 2.5, 82.43, 0.929}, 
 {"CAN", "North America", "Canada", "2020-08-28", 129342., 506., 431.857, 
  9181., 13., 5.714, 3426.99, 13.407, 11.442, 243.256, 0.344, 0.151, 1.14, 
  52., 1.378, 253., 6.703, "", "", "", "", 62785., 5.952708*^6, 157.72, 
  1.664, 54896., 1.455, 0.008, 127.1, "tests performed", "", "", "", "", "", 
  "", "", "", "", 67.13, 3.7742157*^7, 4.037, 41.4, 16.984, 10.797, 
  44017.591, 0.5, 105.599, 7.37, 12., 16.6, "", 2.5, 82.43, 0.929}, 
 {"CAN", "North America", "Canada", "2020-08-29", 129639., 297., 439.857, 
  9184., 3., 6., 3434.859, 7.869, 11.654, 243.335, 0.079, 0.159, 1.15, 51., 
  1.351, 243., 6.438, "", "", "", "", 68569., 6.021277*^6, 159.537, 1.817, 
  55503., 1.471, 0.008, 126.2, "tests performed", "", "", "", "", "", "", "", 
  "", "", 67.13, 3.7742157*^7, 4.037, 41.4, 16.984, 10.797, 44017.591, 0.5, 
  105.599, 7.37, 12., 16.6, "", 2.5, 82.43, 0.929}, 
 {"CAN", "North America", "Canada", "2020-08-30", 129888., 249., 438.714, 
  9185., 1., 5.571, 3441.457, 6.597, 11.624, 243.362, 0.026, 0.148, 1.17, 
  53., 1.404, 242., 6.412, "", "", "", "", 67635., 6.088912*^6, 161.329, 
  1.792, 56367., 1.493, 0.008, 128.5, "tests performed", "", "", "", "", "", 
  "", "", "", "", 67.13, 3.7742157*^7, 4.037, 41.4, 16.984, 10.797, 
  44017.591, 0.5, 105.599, 7.37, 12., 16.6, "", 2.5, 82.43, 0.929}, 
 {"CAN", "North America", "Canada", "2020-08-31", 130918., 1030., 474.857, 
  9193., 8., 5.571, 3468.747, 27.29, 12.582, 243.574, 0.212, 0.148, 1.19, 
  56., 1.484, 247., 6.544, "", "", "", "", 57922., 6.146834*^6, 162.864, 
  1.535, 56787., 1.505, 0.008, 119.6, "tests performed", "", "", "", "", "", 
  "", "", "", "", 67.13, 3.7742157*^7, 4.037, 41.4, 16.984, 10.797, 
  44017.591, 0.5, 105.599, 7.37, 12., 16.6, "", 2.5, 82.43, 0.929}, 
 {"CAN", "North America", "Canada", "2020-09-01", 131422., 504., 502.714, 
  9197., 4., 5.429, 3482.101, 13.354, 13.32, 243.68, 0.106, 0.144, 1.18, 60., 
  1.59, 273., 7.233, "", "", "", "", 54958., 6.201792*^6, 164.32, 1.456, 
  58543., 1.551, 0.009, 116.5, "tests performed", "", "", "", "", "", "", "", 
  "", "", 67.13, 3.7742157*^7, 4.037, 41.4, 16.984, 10.797, 44017.591, 0.5, 
  105.599, 7.37, 12., 16.6, "", 2.5, 82.43, 0.929}, 
 {"CAN", "North America", "Canada", "2020-09-02", 131941., 519., 508.714, 
  9199., 2., 5., 3495.852, 13.751, 13.479, 243.733, 0.053, 0.132, 1.18, 58., 
  1.537, 268., 7.101, "", "", "", "", 48470., 6.250262*^6, 165.604, 1.284, 
  59285., 1.571, 0.009, 116.5, "tests performed", "", "", "", "", "", "", "", 
  "", "", 67.13, 3.7742157*^7, 4.037, 41.4, 16.984, 10.797, 44017.591, 0.5, 
  105.599, 7.37, 12., 16.6, "", 2.5, 82.43, 0.929}, 
 {"CAN", "North America", "Canada", "2020-09-03", 132527., 586., 527.286, 
  9205., 6., 5.286, 3511.379, 15.526, 13.971, 243.892, 0.159, 0.14, 1.19, 
  54., 1.431, 254., 6.73, "", "", "", "", 58395., 6.308657*^6, 167.151, 
  1.547, 59819., 1.585, 0.009, 113.4, "tests performed", "", "", "", "", "", 
  "", "", "", "", 67.13, 3.7742157*^7, 4.037, 41.4, 16.984, 10.797, 
  44017.591, 0.5, 105.599, 7.37, 12., 16.6, "", 2.5, 82.43, 0.929}, 
 {"CAN", "North America", "Canada", "2020-09-04", 133141., 614., 542.714, 
  9206., 1., 3.571, 3527.647, 16.268, 14.38, 243.918, 0.026, 0.095, 1.19, 
  54., 1.431, 260., 6.889, "", "", "", "", 62390., 6.371047*^6, 168.805, 
  1.653, 59763., 1.583, 0.009, 110.1, "tests performed", "", "", "", "", "", 
  "", "", "", "", 67.13, 3.7742157*^7, 4.037, 41.4, 16.984, 10.797, 
  44017.591, 0.5, 105.599, 7.37, 12., 16.6, "", 2.5, 82.43, 0.929}, 
 {"CAN", "North America", "Canada", "2020-09-05", 133511., 370., 553.143, 
  9207., 1., 3.286, 3537.45, 9.803, 14.656, 243.945, 0.026, 0.087, 1.2, 55., 
  1.457, 245., 6.491, "", "", "", "", 69031., 6.440078*^6, 170.634, 1.829, 
  59829., 1.585, 0.009, 108.2, "tests performed", "", "", "", "", "", "", "", 
  "", "", 67.13, 3.7742157*^7, 4.037, 41.4, 16.984, 10.797, 44017.591, 0.5, 
  105.599, 7.37, 12., 16.6, "", 2.5, 82.43, 0.929}, 
 {"CAN", "North America", "Canada", "2020-09-06", 133890., 379., 571.714, 
  9209., 2., 3.429, 3547.492, 10.042, 15.148, 243.998, 0.053, 0.091, 1.21, 
  57., 1.51, 246., 6.518, "", "", "", "", 69211., 6.509289*^6, 172.467, 
  1.834, 60054., 1.591, 0.01, 105., "tests performed", "", "", "", "", "", 
  "", "", "", "", 67.13, 3.7742157*^7, 4.037, 41.4, 16.984, 10.797, 
  44017.591, 0.5, 105.599, 7.37, 12., 16.6, "", 2.5, 82.43, 0.929}, 
 {"CAN", "North America", "Canada", "2020-09-07", 134295., 405., 482.429, 
  9212., 3., 2.714, 3558.223, 10.731, 12.782, 244.077, 0.079, 0.072, 1.22, 
  60., 1.59, 251., 6.65, "", "", "", "", 66111., 6.5754*^6, 174.219, 1.752, 
  61224., 1.622, 0.008, 126.9, "tests performed", "", "", "", "", "", "", "", 
  "", "", 67.13, 3.7742157*^7, 4.037, 41.4, 16.984, 10.797, 44017.591, 0.5, 
  105.599, 7.37, 12., 16.6, "", 2.5, 82.43, 0.929}, 
 {"CAN", "North America", "Canada", "2020-09-08", 135757., 1462., 619.286, 
  9219., 7., 3.143, 3596.959, 38.737, 16.408, 244.263, 0.185, 0.083, 1.26, 
  59., 1.563, 251., 6.65, "", "", "", "", 57175., 6.632575*^6, 175.734, 
  1.515, 61540., 1.631, 0.01, 99.4, "tests performed", "", "", "", "", "", 
  "", "", "", "", 63.43, 3.7742157*^7, 4.037, 41.4, 16.984, 10.797, 
  44017.591, 0.5, 105.599, 7.37, 12., 16.6, "", 2.5, 82.43, 0.929}, 
 {"CAN", "North America", "Canada", "2020-09-09", 136135., 378., 599.143, 
  9223., 4., 3.429, 3606.975, 10.015, 15.875, 244.369, 0.106, 0.091, 1.26, 
  55., 1.457, 263., 6.968, "", "", "", "", 53711., 6.686286*^6, 177.157, 
  1.423, 62289., 1.65, 0.01, 104., "tests performed", "", "", "", "", "", "", 
  "", "", "", 63.43, 3.7742157*^7, 4.037, 41.4, 16.984, 10.797, 44017.591, 
  0.5, 105.599, 7.37, 12., 16.6, "", 2.5, 82.43, 0.929}, 
 {"CAN", "North America", "Canada", "2020-09-10", 136956., 821., 632.714, 
  9231., 8., 3.714, 3628.727, 21.753, 16.764, 244.581, 0.212, 0.098, 1.27, 
  50., 1.325, 270., 7.154, "", "", "", "", 51341., 6.737627*^6, 178.517, 
  1.36, 61281., 1.624, 0.01, 96.9, "tests performed", "", "", "", "", "", "", 
  "", "", "", 63.43, 3.7742157*^7, 4.037, 41.4, 16.984, 10.797, 44017.591, 
  0.5, 105.599, 7.37, 12., 16.6, "", 2.5, 82.43, 0.929}, 
 {"CAN", "North America", "Canada", "2020-09-11", 137676., 720., 647.857, 
  9231., 0., 3.571, 3647.804, 19.077, 17.165, 244.581, 0., 0.095, 1.27, 50., 
  1.325, 276., 7.313, "", "", "", "", 65755., 6.803382*^6, 180.259, 1.742, 
  61762., 1.636, 0.01, 95.3, "tests performed", "", "", "", "", "", "", "", 
  "", "", 63.43, 3.7742157*^7, 4.037, 41.4, 16.984, 10.797, 44017.591, 0.5, 
  105.599, 7.37, 12., 16.6, "", 2.5, 82.43, 0.929}, 
 {"CAN", "North America", "Canada", "2020-09-12", 138164., 488., 664.714, 
  9233., 2., 3.714, 3660.734, 12.93, 17.612, 244.634, 0.053, 0.098, 1.28, 
  48., 1.272, 273., 7.233, "", "", "", "", 79517., 6.882899*^6, 182.366, 
  2.107, 63260., 1.676, 0.011, 95.2, "tests performed", "", "", "", "", "", 
  "", "", "", "", 63.43, 3.7742157*^7, 4.037, 41.4, 16.984, 10.797, 
  44017.591, 0.5, 105.599, 7.37, 12., 16.6, "", 2.5, 82.43, 0.929}, 
 {"CAN", "North America", "Canada", "2020-09-13", 138640., 476., 678.571, 
  9236., 3., 3.857, 3673.346, 12.612, 17.979, 244.713, 0.079, 0.102, 1.29, 
  52., 1.378, 270., 7.154, "", "", "", "", 83265., 6.966164*^6, 184.572, 
  2.206, 65268., 1.729, 0.01, 96.2, "tests performed", "", "", "", "", "", 
  "", "", "", "", 63.43, 3.7742157*^7, 4.037, 41.4, 16.984, 10.797, 
  44017.591, 0.5, 105.599, 7.37, 12., 16.6, "", 2.5, 82.43, 0.929}, 
 {"CAN", "North America", "Canada", "2020-09-14", 140098., 1458., 829., 
  9249., 13., 5.286, 3711.977, 38.631, 21.965, 245.058, 0.344, 0.14, 1.3, 
  62., 1.643, 281., 7.445, "", "", "", "", 82557., 7.048721*^6, 186.76, 
  2.187, 67617., 1.792, 0.012, 81.6, "tests performed", "", "", "", "", "", 
  "", "", "", "", 63.43, 3.7742157*^7, 4.037, 41.4, 16.984, 10.797, 
  44017.591, 0.5, 105.599, 7.37, 12., 16.6, "", 2.5, 82.43, 0.929}, 
 {"CAN", "North America", "Canada", "2020-09-15", 140900., 802., 734.714, 
  9257., 8., 5.429, 3733.226, 21.249, 19.467, 245.27, 0.212, 0.144, 1.3, 72., 
  1.908, 298., 7.896, "", "", "", "", 72665., 7.121386*^6, 188.685, 1.925, 
  69830., 1.85, 0.011, 95., "tests performed", "", "", "", "", "", "", "", 
  "", "", 63.43, 3.7742157*^7, 4.037, 41.4, 16.984, 10.797, 44017.591, 0.5, 
  105.599, 7.37, 12., 16.6, "", 2.5, 82.43, 0.929}, 
 {"CAN", "North America", "Canada", "2020-09-16", 141852., 952., 816.714, 
  9262., 5., 5.571, 3758.45, 25.224, 21.639, 245.402, 0.132, 0.148, 1.31, 
  78., 2.067, 285., 7.551, "", "", "", "", 68225., 7.189611*^6, 190.493, 
  1.808, 71904., 1.905, 0.011, 88., "tests performed", "", "", "", "", "", 
  "", "", "", "", 63.43, 3.7742157*^7, 4.037, 41.4, 16.984, 10.797, 
  44017.591, 0.5, 105.599, 7.37, 12., 16.6, "", 2.5, 82.43, 0.929}, 
 {"CAN", "North America", "Canada", "2020-09-17", 142879., 1027., 846.143, 
  9267., 5., 5.143, 3785.661, 27.211, 22.419, 245.534, 0.132, 0.136, 1.32, 
  82., 2.173, 302., 8.002, "", "", "", "", 76003., 7.265614*^6, 192.507, 
  2.014, 75427., 1.998, 0.011, 89.1, "tests performed", "", "", "", "", "", 
  "", "", "", "", 63.43, 3.7742157*^7, 4.037, 41.4, 16.984, 10.797, 
  44017.591, 0.5, 105.599, 7.37, 12., 16.6, "", 2.5, 82.43, 0.929}, 
 {"CAN", "North America", "Canada", "2020-09-18", 144053., 1174., 911., 
  9279., 12., 6.857, 3816.766, 31.106, 24.137, 245.852, 0.318, 0.182, 1.32, 
  80., 2.12, 313., 8.293, "", "", "", "", 92661., 7.358275*^6, 194.962, 
  2.455, 79270., 2.1, 0.011, 87., "tests performed", "", "", "", "", "", "", 
  "", "", "", 63.43, 3.7742157*^7, 4.037, 41.4, 16.984, 10.797, 44017.591, 
  0.5, 105.599, 7.37, 12., 16.6, "", 2.5, 82.43, 0.929}, 
 {"CAN", "North America", "Canada", "2020-09-19", 144607., 554., 920.429, 
  9286., 7., 7.571, 3831.445, 14.679, 24.387, 246.038, 0.185, 0.201, 1.33, 
  82., 2.173, 318., 8.426, "", "", "", "", 85660., 7.443935*^6, 197.231, 
  2.27, 80148., 2.124, 0.011, 87.1, "tests performed", "", "", "", "", "", 
  "", "", "", "", 63.43, 3.7742157*^7, 4.037, 41.4, 16.984, 10.797, 
  44017.591, 0.5, 105.599, 7.37, 12., 16.6, "", 2.5, 82.43, 0.929}, 
 {"CAN", "North America", "Canada", "2020-09-20", 145750., 1143., 1015.714, 
  9288., 2., 7.429, 3861.729, 30.284, 26.912, 246.091, 0.053, 0.197, 1.33, 
  85., 2.252, 325., 8.611, "", "", "", "", 96527., 7.540462*^6, 199.789, 
  2.558, 82043., 2.174, 0.012, 80.8, "tests performed", "", "", "", "", "", 
  "", "", "", "", 63.43, 3.7742157*^7, 4.037, 41.4, 16.984, 10.797, 
  44017.591, 0.5, 105.599, 7.37, 12., 16.6, "", 2.5, 82.43, 0.929}, 
 {"CAN", "North America", "Canada", "2020-09-21", 147583., 1833., 1069.286, 
  9300., 12., 7.286, 3910.296, 48.566, 28.331, 246.409, 0.318, 0.193, 1.33, 
  85., 2.252, 342., 9.061, "", "", "", "", 88739., 7.629201*^6, 202.14, 
  2.351, 82926., 2.197, 0.013, 77.6, "tests performed", "", "", "", "", "", 
  "", "", "", "", 63.43, 3.7742157*^7, 4.037, 41.4, 16.984, 10.797, 
  44017.591, 0.5, 105.599, 7.37, 12., 16.6, "", 2.5, 82.43, 0.929}, 
 {"CAN", "North America", "Canada", "2020-09-22", 148855., 1272., 1136.429, 
  9309., 9., 7.429, 3943.998, 33.702, 30.11, 246.647, 0.238, 0.197, 1.32, 
  87., 2.305, 380., 10.068, "", "", "", "", 81977., 7.711178*^6, 204.312, 
  2.172, 84256., 2.232, 0.013, 74.1, "tests performed", "", "", "", "", "", 
  "", "", "", "", 63.43, 3.7742157*^7, 4.037, 41.4, 16.984, 10.797, 
  44017.591, 0.5, 105.599, 7.37, 12., 16.6, "", 2.5, 82.43, 0.929}, 
 {"CAN", "North America", "Canada", "2020-09-23", 149939., 1084., 1155.286, 
  9317., 8., 7.857, 3972.719, 28.721, 30.61, 246.859, 0.212, 0.208, 1.31, 
  92., 2.438, 408., 10.81, "", "", "", "", 78859., 7.790037*^6, 206.401, 
  2.089, 85775., 2.273, 0.013, 74.2, "tests performed", "", "", "", "", "", 
  "", "", "", "", 63.43, 3.7742157*^7, 4.037, 41.4, 16.984, 10.797, 
  44017.591, 0.5, 105.599, 7.37, 12., 16.6, "", 2.5, 82.43, 0.929}, 
 {"CAN", "North America", "Canada", "2020-09-24", 151087., 1148., 1172.571, 
  9325., 8., 8.286, 4003.136, 30.417, 31.068, 247.071, 0.212, 0.22, 1.31, 
  99., 2.623, 411., 10.89, "", "", "", "", 85612., 7.875649*^6, 208.67, 
  2.268, 87148., 2.309, 0.013, 74.3, "tests performed", "", "", "", "", "", 
  "", "", "", "", 63.43, 3.7742157*^7, 4.037, 41.4, 16.984, 10.797, 
  44017.591, 0.5, 105.599, 7.37, 12., 16.6, "", 2.5, 82.43, 0.929}, 
 {"CAN", "North America", "Canada", "2020-09-25", 152717., 1630., 1237.714, 
  9332., 7., 7.571, 4046.324, 43.188, 32.794, 247.257, 0.185, 0.201, 1.32, 
  98., 2.597, 426., 11.287, "", "", "", "", 85540., 7.961189*^6, 210.936, 
  2.266, 86131., 2.282, 0.014, 69.6, "tests performed", "", "", "", "", "", 
  "", "", "", "", 63.43, 3.7742157*^7, 4.037, 41.4, 16.984, 10.797, 
  44017.591, 0.5, 105.599, 7.37, 12., 16.6, "", 2.5, 82.43, 0.929}, 
 {"CAN", "North America", "Canada", "2020-09-26", 153770., 1053., 1309., 
  9338., 6., 7.429, 4074.224, 27.9, 34.683, 247.416, 0.159, 0.197, 1.32, 
  113., 2.994, 456., 12.082, "", "", "", "", 104773., 8.065962*^6, 213.712, 
  2.776, 88861., 2.354, 0.015, 67.9, "tests performed", "", "", "", "", "", 
  "", "", "", "", 63.43, 3.7742157*^7, 4.037, 41.4, 16.984, 10.797, 
  44017.591, 0.5, 105.599, 7.37, 12., 16.6, "", 2.5, 82.43, 0.929}, 
 {"CAN", "North America", "Canada", "2020-09-27", 155428., 1658., 1382.571, 
  9343., 5., 7.857, 4118.154, 43.93, 36.632, 247.548, 0.132, 0.208, 1.32, 
  109., 2.888, 467., 12.373, "", "", "", "", 101553., 8.167515*^6, 216.403, 
  2.691, 89579., 2.373, 0.015, 64.8, "tests performed", "", "", "", "", "", 
  "", "", "", "", 63.43, 3.7742157*^7, 4.037, 41.4, 16.984, 10.797, 
  44017.591, 0.5, 105.599, 7.37, 12., 16.6, "", 2.5, 82.43, 0.929}, 
 {"CAN", "North America", "Canada", "2020-09-28", 157219., 1791., 1376.571, 
  9360., 17., 8.571, 4165.607, 47.454, 36.473, 247.999, 0.45, 0.227, 1.31, 
  111., 2.941, 494., 13.089, "", "", "", "", 103095., 8.27061*^6, 219.135, 
  2.732, 91630., 2.428, 0.015, 66.6, "tests performed", "", "", "", "", "", 
  "", "", "", "", 63.43, 3.7742157*^7, 4.037, 41.4, 16.984, 10.797, 
  44017.591, 0.5, 105.599, 7.37, 12., 16.6, "", 2.5, 82.43, 0.929}, 
 {"CAN", "North America", "Canada", "2020-09-29", 158991., 1772., 1448., 
  9373., 13., 9.143, 4212.557, 46.95, 38.366, 248.343, 0.344, 0.242, 1.31, 
  113., 2.994, 540., 14.308, "", "", "", "", 89729., 8.360339*^6, 221.512, 
  2.377, 92737., 2.457, 0.016, 64., "tests performed", "", "", "", "", "", 
  "", "", "", "", 63.43, 3.7742157*^7, 4.037, 41.4, 16.984, 10.797, 
  44017.591, 0.5, 105.599, 7.37, 12., 16.6, "", 2.5, 82.43, 0.929}, 
 {"CAN", "North America", "Canada", "2020-09-30", 161107., 2116., 1595.429, 
  9391., 18., 10.571, 4268.622, 56.065, 42.272, 248.82, 0.477, 0.28, 1.32, 
  121., 3.206, 572., 15.155, "", "", "", "", 85682., 8.446021*^6, 223.782, 
  2.27, 93712., 2.483, 0.017, 58.7, "tests performed", "", "", "", "", "", 
  "", "", "", "", 63.43, 3.7742157*^7, 4.037, 41.4, 16.984, 10.797, 
  44017.591, 0.5, 105.599, 7.37, 12., 16.6, "", 2.5, 82.43, 0.929}, 
 {"CAN", "North America", "Canada", "2020-10-01", 162930., 1823., 1691.857, 
  9407., 16., 11.714, 4316.923, 48.301, 44.827, 249.244, 0.424, 0.31, 1.31, 
  120., 3.179, 582., 15.42, "", "", "", "", 95567., 8.541588*^6, 226.314, 
  2.532, 95134., 2.521, 0.018, 56.2, "tests performed", "", "", "", "", "", 
  "", "", "", "", 63.43, 3.7742157*^7, 4.037, 41.4, 16.984, 10.797, 
  44017.591, 0.5, 105.599, 7.37, 12., 16.6, "", 2.5, 82.43, 0.929}, 
 {"CAN", "North America", "Canada", "2020-10-02", 165054., 2124., 1762.429, 
  9505., 98., 24.714, 4373.2, 56.277, 46.697, 251.84, 2.597, 0.655, 1.29, 
  126., 3.338, 622., 16.48, "", "", "", "", 101966., 8.643554*^6, 229.016, 
  2.702, 97481., 2.583, 0.018, 55.3, "tests performed", "", "", "", "", "", 
  "", "", "", "", 63.43, 3.7742157*^7, 4.037, 41.4, 16.984, 10.797, 
  44017.591, 0.5, 105.599, 7.37, 12., 16.6, "", 2.5, 82.43, 0.929}, 
 {"CAN", "North America", "Canada", "2020-10-03", 166360., 1306., 1798.571, 
  9526., 21., 26.857, 4407.803, 34.603, 47.654, 252.397, 0.556, 0.712, 1.29, 
  141., 3.736, 629., 16.666, "", "", "", "", 100987., 8.744541*^6, 231.692, 
  2.676, 96940., 2.568, 0.019, 53.9, "tests performed", "", "", "", "", "", 
  "", "", "", "", 63.43, 3.7742157*^7, 4.037, 41.4, 16.984, 10.797, 
  44017.591, 0.5, 105.599, 7.37, 12., 16.6, "", 2.5, 82.43, 0.929}, 
 {"CAN", "North America", "Canada", "2020-10-04", 168501., 2141., 1867.571, 
  9570., 44., 32.429, 4464.53, 56.727, 49.482, 253.563, 1.166, 0.859, 1.28, 
  143., 3.789, 653., 17.302, "", "", "", "", 111354., 8.855895*^6, 234.642, 
  2.95, 98340., 2.606, 0.019, 52.7, "tests performed", "", "", "", "", "", 
  "", "", "", "", 63.43, 3.7742157*^7, 4.037, 41.4, 16.984, 10.797, 
  44017.591, 0.5, 105.599, 7.37, 12., 16.6, "", 2.5, 82.43, 0.929}, 
 {"CAN", "North America", "Canada", "2020-10-05", 171384., 2883., 2023.571, 
  9599., 29., 34.143, 4540.917, 76.387, 53.616, 254.331, 0.768, 0.905, 1.26, 
  143., 3.789, 691., 18.308, "", "", "", "", 98892., 8.954787*^6, 237.262, 
  2.62, 97740., 2.59, 0.021, 48.3, "tests performed", "", "", "", "", "", "", 
  "", "", "", 63.43, 3.7742157*^7, 4.037, 41.4, 16.984, 10.797, 44017.591, 
  0.5, 105.599, 7.37, 12., 16.6, "", 2.5, 82.43, 0.929}, 
 {"CAN", "North America", "Canada", "2020-10-06", 173756., 2372., 2109.286, 
  9617., 18., 34.857, 4603.764, 62.847, 55.887, 254.808, 0.477, 0.924, 1.24, 
  146., 3.868, 753., 19.951, "", "", "", "", 91191., 9.045978*^6, 239.678, 
  2.416, 97948., 2.595, 0.022, 46.4, "tests performed", "", "", "", "", "", 
  "", "", "", "", 63.43, 3.7742157*^7, 4.037, 41.4, 16.984, 10.797, 
  44017.591, 0.5, 105.599, 7.37, 12., 16.6, "", 2.5, 82.43, 0.929}, 
 {"CAN", "North America", "Canada", "2020-10-07", 175380., 1624., 2039., 
  9636., 19., 35., 4646.793, 43.029, 54.024, 255.311, 0.503, 0.927, 1.22, 
  139., 3.683, 772., 20.455, "", "", "", "", 95781., 9.141759*^6, 242.216, 
  2.538, 99391., 2.633, 0.021, 48.7, "tests performed", "", "", "", "", "", 
  "", "", "", "", 63.43, 3.7742157*^7, 4.037, 41.4, 16.984, 10.797, 
  44017.591, 0.5, 105.599, 7.37, 12., 16.6, "", 2.5, 82.43, 0.929}, 
 {"CAN", "North America", "Canada", "2020-10-08", 177730., 2350., 2114.286, 
  9654., 18., 35.286, 4709.058, 62.265, 56.019, 255.788, 0.477, 0.935, 1.22, 
  154., 4.08, 821., 21.753, "", "", "", "", 97122., 9.238881*^6, 244.789, 
  2.573, 99613., 2.639, 0.021, 47.1, "tests performed", "", "", "", "", "", 
  "", "", "", "", 63.43, 3.7742157*^7, 4.037, 41.4, 16.984, 10.797, 
  44017.591, 0.5, 105.599, 7.37, 12., 16.6, "", 2.5, 82.43, 0.929}, 
 {"CAN", "North America", "Canada", "2020-10-09", 180625., 2895., 2224.429, 
  9668., 14., 23.286, 4785.763, 76.705, 58.938, 256.159, 0.371, 0.617, 1.2, 
  153., 4.054, 850., 22.521, "", "", "", "", 107553., 9.346434*^6, 247.639, 
  2.85, 100411., 2.66, 0.022, 45.1, "tests performed", "", "", "", "", "", 
  "", "", "", "", 63.43, 3.7742157*^7, 4.037, 41.4, 16.984, 10.797, 
  44017.591, 0.5, 105.599, 7.37, 12., 16.6, "", 2.5, 82.43, 0.929}, 
 {"CAN", "North America", "Canada", "2020-10-10", 182767., 2142., 2343.857, 
  9694., 26., 24., 4842.516, 56.754, 62.102, 256.848, 0.689, 0.636, 1.19, 
  159., 4.213, 846., 22.415, "", "", "", "", 110973., 9.457407*^6, 250.579, 
  2.94, 101838., 2.698, 0.023, 43.4, "tests performed", "", "", "", "", "", 
  "", "", "", "", 63.43, 3.7742157*^7, 4.037, 41.4, 16.984, 10.797, 
  44017.591, 0.5, 105.599, 7.37, 12., 16.6, "", 2.5, 82.43, 0.929}, 
 {"CAN", "North America", "Canada", "2020-10-11", 184403., 1636., 2271.714, 
  9708., 14., 19.714, 4885.863, 43.347, 60.19, 257.219, 0.371, 0.522, 1.16, 
  161., 4.266, 845., 22.389, "", "", "", "", 106600., 9.564007*^6, 253.404, 
  2.824, 101159., 2.68, 0.022, 44.5, "tests performed", "", "", "", "", "", 
  "", "", "", "", 63.43, 3.7742157*^7, 4.037, 41.4, 16.984, 10.797, 
  44017.591, 0.5, 105.599, 7.37, 12., 16.6, "", 2.5, 82.43, 0.929}, 
 {"CAN", "North America", "Canada", "2020-10-12", 185378., 975., 1999.143, 
  9720., 12., 17.286, 4911.696, 25.833, 52.968, 257.537, 0.318, 0.458, 1.15, 
  165., 4.372, 854., 22.627, "", "", "", "", 100373., 9.66438*^6, 256.063, 
  2.659, 101370., 2.686, 0.02, 50.7, "tests performed", "", "", "", "", "", 
  "", "", "", "", 63.43, 3.7742157*^7, 4.037, 41.4, 16.984, 10.797, 
  44017.591, 0.5, 105.599, 7.37, 12., 16.6, "", 2.5, 82.43, 0.929}, 
 {"CAN", "North America", "Canada", "2020-10-13", 189489., 4111., 2247.571, 
  9752., 32., 19.286, 5020.619, 108.923, 59.551, 258.385, 0.848, 0.511, 1.17, 
  191., 5.061, 916., 24.27, "", "", "", "", 89413., 9.753793*^6, 258.432, 
  2.369, 101116., 2.679, 0.022, 45., "tests performed", "", "", "", "", "", 
  "", "", "", "", 63.43, 3.7742157*^7, 4.037, 41.4, 16.984, 10.797, 
  44017.591, 0.5, 105.599, 7.37, 12., 16.6, "", 2.5, 82.43, 0.929}, 
 {"CAN", "North America", "Canada", "2020-10-14", 192064., 2575., 2383.429, 
  9777., 25., 20.143, 5088.845, 68.226, 63.15, 259.047, 0.662, 0.534, 1.16, 
  188., 4.981, 944., 25.012, "", "", "", "", 70966., 9.824759*^6, 260.313, 
  1.88, 97571., 2.585, 0.024, 40.9, "tests performed", "", "", "", "", "", 
  "", "", "", "", 63.43, 3.7742157*^7, 4.037, 41.4, 16.984, 10.797, 
  44017.591, 0.5, 105.599, 7.37, 12., 16.6, "", 2.5, 82.43, 0.929}, 
 {"CAN", "North America", "Canada", "2020-10-15", 194362., 2298., 2376., 
  9796., 19., 20.286, 5149.732, 60.887, 62.953, 259.551, 0.503, 0.537, 1.15, 
  194., 5.14, 961., 25.462, "", "", "", "", 80710., 9.905469*^6, 262.451, 
  2.138, 95227., 2.523, 0.025, 40.1, "tests performed", "", "", "", "", "", 
  "", "", "", "", 63.43, 3.7742157*^7, 4.037, 41.4, 16.984, 10.797, 
  44017.591, 0.5, 105.599, 7.37, 12., 16.6, "", 2.5, 82.43, 0.929}, 
 {"CAN", "North America", "Canada", "2020-10-16", 196928., 2566., 2329., 
  9828., 32., 22.857, 5217.72, 67.988, 61.708, 260.398, 0.848, 0.606, 1.14, 
  199., 5.273, 996., 26.39, "", "", "", "", 96832., 1.0002301*^7, 265.017, 
  2.566, 93695., 2.483, 0.025, 40.2, "tests performed", "", "", "", "", "", 
  "", "", "", "", 63.43, 3.7742157*^7, 4.037, 41.4, 16.984, 10.797, 
  44017.591, 0.5, 105.599, 7.37, 12., 16.6, "", 2.5, 82.43, 0.929}, 
 {"CAN", "North America", "Canada", "2020-10-17", 197067., 139., 2042.857, 
  9836., 8., 20.286, 5221.403, 3.683, 54.127, 260.61, 0.212, 0.537, 1.13, 
  202., 5.352, 1027., 27.211, "", "", "", "", 98117., 1.0100418*^7, 267.616, 
  2.6, 91859., 2.434, 0.022, 45., "tests performed", "", "", "", "", "", "", 
  "", "", "", 63.43, 3.7742157*^7, 4.037, 41.4, 16.984, 10.797, 44017.591, 
  0.5, 105.599, 7.37, 12., 16.6, "", 2.5, 82.43, 0.929}, 
 {"CAN", "North America", "Canada", "2020-10-18", 200804., 3737., 2343., 
  9860., 24., 21.714, 5320.417, 99.014, 62.079, 261.246, 0.636, 0.575, 1.15, 
  205., 5.432, 1010., 26.761, "", "", "", "", 102090., 1.0202508*^7, 270.321, 
  2.705, 91214., 2.417, 0.026, 38.9, "tests performed", "", "", "", "", "", 
  "", "", "", "", 63.43, 3.7742157*^7, 4.037, 41.4, 16.984, 10.797, 
  44017.591, 0.5, 105.599, 7.37, 12., 16.6, "", 2.5, 82.43, 0.929}, 
 {"CAN", "North America", "Canada", "2020-10-19", 204111., 3307., 2676.143, 
  9891., 31., 24.429, 5408.037, 87.621, 70.906, 262.068, 0.821, 0.647, 1.14, 
  207., 5.485, 1019., 26.999, "", "", "", "", 92542., 1.029505*^7, 272.773, 
  2.452, 90096., 2.387, 0.03, 33.7, "tests performed", "", "", "", "", "", 
  "", "", "", "", 63.43, 3.7742157*^7, 4.037, 41.4, 16.984, 10.797, 
  44017.591, 0.5, 105.599, 7.37, 12., 16.6, "", 2.5, 82.43, 0.929}, 
 {"CAN", "North America", "Canada", "2020-10-20", 206349., 2238., 2408.571, 
  9909., 18., 22.429, 5467.335, 59.297, 63.816, 262.545, 0.477, 0.594, 1.13, 
  215., 5.697, 1078., 28.562, "", "", "", "", 76589., 1.0371639*^7, 274.802, 
  2.029, 88264., 2.339, 0.027, 36.6, "tests performed", "", "", "", "", "", 
  "", "", "", "", 63.43, 3.7742157*^7, 4.037, 41.4, 16.984, 10.797, 
  44017.591, 0.5, 105.599, 7.37, 12., 16.6, "", 2.5, 82.43, 0.929}, 
 {"CAN", "North America", "Canada", "2020-10-21", 209036., 2687., 2424.571, 
  9946., 37., 24.143, 5538.528, 71.194, 64.24, 263.525, 0.98, 0.64, 1.13, 
  211., 5.591, 1063., 28.165, "", "", "", "", 67473., 1.0439112*^7, 276.59, 
  1.788, 87765., 2.325, 0.028, 36.2, "tests performed", "", "", "", "", "", 
  "", "", "", "", 63.43, 3.7742157*^7, 4.037, 41.4, 16.984, 10.797, 
  44017.591, 0.5, 105.599, 7.37, 12., 16.6, "", 2.5, 82.43, 0.929}, 
 {"CAN", "North America", "Canada", "2020-10-22", 211617., 2581., 2465., 
  9977., 31., 25.857, 5606.913, 68.385, 65.312, 264.346, 0.821, 0.685, 1.13, 
  229., 6.067, 1075., 28.483, "", "", "", "", 88971., 1.0528083*^7, 278.948, 
  2.357, 88945., 2.357, 0.028, 36.1, "tests performed", "", "", "", "", "", 
  "", "", "", "", 63.43, 3.7742157*^7, 4.037, 41.4, 16.984, 10.797, 
  44017.591, 0.5, 105.599, 7.37, 12., 16.6, "", 2.5, 82.43, 0.929}, 
 {"CAN", "North America", "Canada", "2020-10-23", 214519., 2902., 2513., 
  10004., 27., 25.143, 5683.803, 76.89, 66.583, 265.062, 0.715, 0.666, 1.13, 
  228., 6.041, 1080., 28.615, "", "", "", "", 96997., 1.062508*^7, 281.518, 
  2.57, 88968., 2.357, 0.028, 35.4, "tests performed", "", "", "", "", "", 
  "", "", "", "", 63.43, 3.7742157*^7, 4.037, 41.4, 16.984, 10.797, 
  44017.591, 0.5, 105.599, 7.37, 12., 16.6, "", 2.5, 82.43, 0.929}, 
 {"CAN", "North America", "Canada", "2020-10-24", 216051., 1532., 2712., 
  10026., 22., 27.143, 5724.395, 40.591, 71.856, 265.645, 0.583, 0.719, 1.13, 
  228., 6.041, 1123., 29.755, "", "", "", "", 95563., 1.0720643*^7, 284.05, 
  2.532, 88604., 2.348, 0.031, 32.7, "tests performed", "", "", "", "", "", 
  "", "", "", "", 63.43, 3.7742157*^7, 4.037, 41.4, 16.984, 10.797, 
  44017.591, 0.5, 105.599, 7.37, 12., 16.6, "", 2.5, 82.43, 0.929}, 
 {"CAN", "North America", "Canada", "2020-10-25", 218874., 2823., 2581.429, 
  10057., 31., 28.143, 5799.192, 74.797, 68.396, 266.466, 0.821, 0.746, 1.14, 
  233., 6.173, 1123., 29.755, "", "", "", "", 104065., 1.0824708*^7, 286.807, 
  2.757, 88886., 2.355, 0.029, 34.4, "tests performed", "", "", "", "", "", 
  "", "", "", "", 63.43, 3.7742157*^7, 4.037, 41.4, 16.984, 10.797, 
  44017.591, 0.5, 105.599, 7.37, 12., 16.6, "", 2.5, 82.43, 0.929}, 
 {"CAN", "North America", "Canada", "2020-10-26", 222973., 4099., 2694.571, 
  10095., 38., 29.143, 5907.797, 108.605, 71.394, 267.473, 1.007, 0.772, 
  1.14, 233., 6.173, 1140., 30.205, "", "", "", "", 94586., 1.0919294*^7, 
  289.313, 2.506, 89178., 2.363, 0.03, 33.1, "tests performed", "", "", "", 
  "", "", "", "", "", "", 63.43, 3.7742157*^7, 4.037, 41.4, 16.984, 10.797, 
  44017.591, 0.5, 105.599, 7.37, 12., 16.6, "", 2.5, 82.43, 0.929}, 
 {"CAN", "North America", "Canada", "2020-10-27", 225703., 2730., 2764.857, 
  10120., 25., 30.143, 5980.13, 72.333, 73.256, 268.135, 0.662, 0.799, 1.13, 
  230., 6.094, 1157., 30.655, "", "", "", "", 73877., 1.0993171*^7, 291.27, 
  1.957, 88790., 2.353, 0.031, 32.1, "tests performed", "", "", "", "", "", 
  "", "", "", "", 63.43, 3.7742157*^7, 4.037, 41.4, 16.984, 10.797, 
  44017.591, 0.5, 105.599, 7.37, 12., 16.6, "", 2.5, 82.43, 0.929}, 
 {"CAN", "North America", "Canada", "2020-10-28", 228366., 2663., 2761.429, 
  10158., 38., 30.286, 6050.688, 70.558, 73.166, 269.142, 1.007, 0.802, 1.14, 
  229., 6.067, 1163., 30.814, "", "", "", "", 62730., 1.1055901*^7, 292.932, 
  1.662, 88113., 2.335, 0.031, 31.9, "tests performed", "", "", "", "", "", 
  "", "", "", "", 63.43, 3.7742157*^7, 4.037, 41.4, 16.984, 10.797, 
  44017.591, 0.5, 105.599, 7.37, 12., 16.6, "", 2.5, 82.43, 0.929}, 
 {"CAN", "North America", "Canada", "2020-10-29", 231383., 3017., 2823.714, 
  10192., 34., 30.714, 6130.625, 79.937, 74.816, 270.043, 0.901, 0.814, 1.14, 
  220., 5.829, 1168., 30.947, "", "", "", "", 83680., 1.1139581*^7, 295.15, 
  2.217, 87357., 2.315, 0.032, 30.9, "tests performed", "", "", "", "", "", 
  "", "", "", "", 63.43, 3.7742157*^7, 4.037, 41.4, 16.984, 10.797, 
  44017.591, 0.5, 105.599, 7.37, 12., 16.6, "", 2.5, 82.43, 0.929}, 
 {"CAN", "North America", "Canada", "2020-10-30", 234939., 3556., 2917.143, 
  10237., 45., 33.286, 6224.843, 94.218, 77.291, 271.235, 1.192, 0.882, 1.14, 
  231., 6.12, 1177., 31.185, "", "", "", "", 92300., 1.1231881*^7, 297.595, 
  2.446, 86686., 2.297, 0.034, 29.7, "tests performed", "", "", "", "", "", 
  "", "", "", "", 63.43, 3.7742157*^7, 4.037, 41.4, 16.984, 10.797, 
  44017.591, 0.5, 105.599, 7.37, 12., 16.6, "", 2.5, 82.43, 0.929}, 
 {"CAN", "North America", "Canada", "2020-10-31", 237313., 2374., 3037.429, 
  10276., 39., 35.714, 6287.743, 62.9, 80.478, 272.268, 1.033, 0.946, 1.15, 
  231., 6.12, 1182., 31.318, "", "", "", "", 98112., 1.1329993*^7, 300.195, 
  2.6, 87050., 2.306, 0.035, 28.7, "tests performed", "", "", "", "", "", "", 
  "", "", "", 63.43, 3.7742157*^7, 4.037, 41.4, 16.984, 10.797, 44017.591, 
  0.5, 105.599, 7.37, 12., 16.6, "", 2.5, 82.43, 0.929}, 
 {"CAN", "North America", "Canada", "2020-11-01", 239649., 2336., 2967.857, 
  10313., 37., 36.571, 6349.637, 61.894, 78.635, 273.249, 0.98, 0.969, 1.15, 
  232., 6.147, 1222., 32.378, "", "", "", "", 96970., 1.1426963*^7, 302.764, 
  2.569, 86036., 2.28, 0.034, 29., "tests performed", "", "", "", "", "", "", 
  "", "", "", 63.43, 3.7742157*^7, 4.037, 41.4, 16.984, 10.797, 44017.591, 
  0.5, 105.599, 7.37, 12., 16.6, "", 2.5, 82.43, 0.929}, 
 {"CAN", "North America", "Canada", "2020-11-02", 243178., 3529., 2886.429, 
  10345., 32., 35.714, 6443.14, 93.503, 76.478, 274.097, 0.848, 0.946, 1.17, 
  226., 5.988, 1220., 32.325, "", "", "", "", 89664., 1.1516627*^7, 305.14, 
  2.376, 85333., 2.261, 0.034, 29.6, "tests performed", "", "", "", "", "", 
  "", "", "", "", 63.43, 3.7742157*^7, 4.037, 41.4, 16.984, 10.797, 
  44017.591, 0.5, 105.599, 7.37, 12., 16.6, "", 2.5, 82.43, 0.929}, 
 {"CAN", "North America", "Canada", "2020-11-03", 247916., 4738., 3173.286, 
  10403., 58., 40.429, 6568.676, 125.536, 84.078, 275.633, 1.537, 1.071, 
  1.19, 235., 6.226, 1305., 34.577, "", "", "", "", 69538., 1.1586165*^7, 
  306.982, 1.842, 84713., 2.245, 0.037, 26.7, "tests performed", "", "", "", 
  "", "", "", "", "", "", 63.43, 3.7742157*^7, 4.037, 41.4, 16.984, 10.797, 
  44017.591, 0.5, 105.599, 7.37, 12., 16.6, "", 2.5, 82.43, 0.929}, 
 {"CAN", "North America", "Canada", "2020-11-04", 250698., 2782., 3190.286, 
  10444., 41., 40.857, 6642.387, 73.711, 84.528, 276.72, 1.086, 1.083, 1.19, 
  236., 6.253, 1333., 35.319, "", "", "", "", 63631., 1.1649796*^7, 308.668, 
  1.686, 84842., 2.248, 0.038, 26.6, "tests performed", "", "", "", "", "", 
  "", "", "", "", 63.43, 3.7742157*^7, 4.037, 41.4, 16.984, 10.797, 
  44017.591, 0.5, 105.599, 7.37, 12., 16.6, "", 2.5, 82.43, 0.929}, 
 {"CAN", "North America", "Canada", "2020-11-05", 253482., 2784., 3157., 
  10484., 40., 41.714, 6716.15, 73.764, 83.647, 277.78, 1.06, 1.105, 1.2, 
  243., 6.438, 1370., 36.299, "", "", "", "", 79568., 1.1729364*^7, 310.776, 
  2.108, 84255., 2.232, 0.037, 26.7, "tests performed", "", "", "", "", "", 
  "", "", "", "", 63.43, 3.7742157*^7, 4.037, 41.4, 16.984, 10.797, 
  44017.591, 0.5, 105.599, 7.37, 12., 16.6, "", 2.5, 82.43, 0.929}, 
 {"CAN", "North America", "Canada", "2020-11-06", 258875., 5393., 3419.429, 
  10546., 62., 44.143, 6859.041, 142.891, 90.6, 279.422, 1.643, 1.17, 1.22, 
  248., 6.571, 1391., 36.855, "", "", "", "", 96894., 1.1826258*^7, 313.343, 
  2.567, 84911., 2.25, 0.04, 24.8, "tests performed", "", "", "", "", "", "", 
  "", "", "", 67.13, 3.7742157*^7, 4.037, 41.4, 16.984, 10.797, 44017.591, 
  0.5, 105.599, 7.37, 12., 16.6, "", 2.5, 82.43, 0.929}, 
 {"CAN", "North America", "Canada", "2020-11-07", 263221., 4346., 3701.143, 
  10593., 47., 45.286, 6974.191, 115.15, 98.064, 280.668, 1.245, 1.2, 1.22, 
  261., 6.915, 1377., 36.484, "", "", "", "", 102351., 1.1928609*^7, 316.055, 
  2.712, 85517., 2.266, 0.043, 23.1, "tests performed", "", "", "", "", "", 
  "", "", "", "", 67.13, 3.7742157*^7, 4.037, 41.4, 16.984, 10.797, 
  44017.591, 0.5, 105.599, 7.37, 12., 16.6, "", 2.5, 82.43, 0.929}, 
 {"CAN", "North America", "Canada", "2020-11-08", 267165., 3944., 3930.857, 
  10641., 48., 46.857, 7078.689, 104.499, 104.15, 281.939, 1.272, 1.242, 
  1.21, 261., 6.915, 1383., 36.643, "", "", "", "", 99542., 1.2028151*^7, 
  318.693, 2.637, 85884., 2.276, 0.046, 21.8, "tests performed", "", "", "", 
  "", "", "", "", "", "", 67.13, 3.7742157*^7, 4.037, 41.4, 16.984, 10.797, 
  44017.591, 0.5, 105.599, 7.37, 12., 16.6, "", 2.5, 82.43, 0.929}, 
 {"CAN", "North America", "Canada", "2020-11-09", 272036., 4871., 4122.571, 
  10702., 61., 51., 7207.749, 129.06, 109.23, 283.556, 1.616, 1.351, 1.2, 
  278., 7.366, 1463., 38.763, "", "", "", "", 88359., 1.211651*^7, 321.034, 
  2.341, 85698., 2.271, 0.048, 20.8, "tests performed", "", "", "", "", "", 
  "", "", "", "", 67.13, 3.7742157*^7, 4.037, 41.4, 16.984, 10.797, 
  44017.591, 0.5, 105.599, 7.37, 12., 16.6, "", 2.5, 82.43, 0.929}, 
 {"CAN", "North America", "Canada", "2020-11-10", 276481., 4445., 4080.714, 
  10769., 67., 52.286, 7325.522, 117.773, 108.121, 285.331, 1.775, 1.385, 
  1.2, 294., 7.79, 1556., 41.227, "", "", "", "", 76328., 1.2192838*^7, 
  323.056, 2.022, 86668., 2.296, 0.047, 21.2, "tests performed", "", "", "", 
  "", "", "", "", "", "", 67.13, 3.7742157*^7, 4.037, 41.4, 16.984, 10.797, 
  44017.591, 0.5, 105.599, 7.37, 12., 16.6, "", 2.5, 82.43, 0.929}, 
 {"CAN", "North America", "Canada", "2020-11-11", 280465., 3984., 4252.429, 
  10832., 63., 55.429, 7431.08, 105.558, 112.671, 287., 1.669, 1.469, 1.19, 
  307., 8.134, 1623., 43.002, "", "", "", "", 71457., 1.2264295*^7, 324.949, 
  1.893, 87786., 2.326, 0.048, 20.6, "tests performed", "", "", "", "", "", 
  "", "", "", "", 67.13, 3.7742157*^7, 4.037, 41.4, 16.984, 10.797, 
  44017.591, 0.5, 105.599, 7.37, 12., 16.6, "", 2.5, 82.43, 0.929}, 
 {"CAN", "North America", "Canada", "2020-11-12", 285939., 5474., 4636.714, 
  10905., 73., 60.143, 7576.117, 145.037, 122.852, 288.934, 1.934, 1.594, 
  1.19, 327., 8.664, 1671., 44.274, "", "", "", "", 93945., 1.235824*^7, 
  327.439, 2.489, 89839., 2.38, 0.052, 19.4, "tests performed", "", "", "", 
  "", "", "", "", "", "", 67.13, 3.7742157*^7, 4.037, 41.4, 16.984, 10.797, 
  44017.591, 0.5, 105.599, 7.37, 12., 16.6, "", 2.5, 82.43, 0.929}, 
 {"CAN", "North America", "Canada", "2020-11-13", 290709., 4770., 4547.714, 
  10951., 46., 57.857, 7702.501, 126.384, 120.494, 290.153, 1.219, 1.533, 
  1.17, 345., 9.141, 1727., 45.758, "", "", "", "", 102517., 1.2460757*^7, 
  330.155, 2.716, 90643., 2.402, 0.05, 19.9, "tests performed", "", "", "", 
  "", "", "", "", "", "", 67.13, 3.7742157*^7, 4.037, 41.4, 16.984, 10.797, 
  44017.591, 0.5, 105.599, 7.37, 12., 16.6, "", 2.5, 82.43, 0.929}, 
 {"CAN", "North America", "Canada", "2020-11-14", 295139., 4430., 4559.714, 
  11013., 62., 60., 7819.876, 117.375, 120.812, 291.796, 1.643, 1.59, 1.16, 
  344., 9.114, 1795., 47.56, "", "", "", "", 101597., 1.2562354*^7, 332.847, 
  2.692, 90535., 2.399, 0.05, 19.9, "tests performed", "", "", "", "", "", 
  "", "", "", "", 67.13, 3.7742157*^7, 4.037, 41.4, 16.984, 10.797, 
  44017.591, 0.5, 105.599, 7.37, 12., 16.6, "", 2.5, 82.43, 0.929}, 
 {"CAN", "North America", "Canada", "2020-11-15", 299440., 4301., 4610.714, 
  11078., 65., 62.429, 7933.834, 113.957, 122.164, 293.518, 1.722, 1.654, 
  1.15, 373., 9.883, 1780., 47.162, "", "", "", "", 108328., 1.2670682*^7, 
  335.717, 2.87, 91790., 2.432, 0.05, 19.9, "tests performed", "", "", "", 
  "", "", "", "", "", "", 67.13, 3.7742157*^7, 4.037, 41.4, 16.984, 10.797, 
  44017.591, 0.5, 105.599, 7.37, 12., 16.6, "", 2.5, 82.43, 0.929}, 
 {"CAN", "North America", "Canada", "2020-11-16", 305473., 6033., 4776.714, 
  11152., 74., 64.286, 8093.682, 159.848, 126.562, 295.479, 1.961, 1.703, 
  1.14, 384., 10.174, 1840., 48.752, "", "", "", "", 102551., 1.2773233*^7, 
  338.434, 2.717, 93818., 2.486, 0.051, 19.6, "tests performed", "", "", "", 
  "", "", "", "", "", "", 67.13, 3.7742157*^7, 4.037, 41.4, 16.984, 10.797, 
  44017.591, 0.5, 105.599, 7.37, 12., 16.6, "", 2.5, 82.43, 0.929}, 
 {"CAN", "North America", "Canada", "2020-11-17", 309935., 4462., 4779.143, 
  11220., 68., 64.429, 8211.905, 118.223, 126.626, 297.28, 1.802, 1.707, 
  1.13, 403., 10.678, 1945., 51.534, "", "", "", "", 84051., 1.2857284*^7, 
  340.661, 2.227, 94921., 2.515, 0.05, 19.9, "tests performed", "", "", "", 
  "", "", "", "", "", "", 67.13, 3.7742157*^7, 4.037, 41.4, 16.984, 10.797, 
  44017.591, 0.5, 105.599, 7.37, 12., 16.6, "", 2.5, 82.43, 0.929}, 
 {"CAN", "North America", "Canada", "2020-11-18", 314453., 4518., 4855.429, 
  11324., 104., 70.286, 8331.612, 119.707, 128.647, 300.036, 2.756, 1.862, 
  1.13, 399., 10.572, 2009., 53.23, "", "", "", "", 73940., 1.2931224*^7, 
  342.62, 1.959, 95276., 2.524, 0.051, 19.6, "tests performed", "", "", "", 
  "", "", "", "", "", "", 70.83, 3.7742157*^7, 4.037, 41.4, 16.984, 10.797, 
  44017.591, 0.5, 105.599, 7.37, 12., 16.6, "", 2.5, 82.43, 0.929}, 
 {"CAN", "North America", "Canada", "2020-11-19", 319247., 4794., 4758.286, 
  11394., 70., 69.857, 8458.632, 127.02, 126.073, 301.891, 1.855, 1.851, 
  1.12, 431., 11.42, 2027., 53.707, "", "", "", "", 94454., 1.3025678*^7, 
  345.123, 2.503, 95348., 2.526, 0.05, 20., "tests performed", "", "", "", 
  "", "", "", "", "", "", 70.83, 3.7742157*^7, 4.037, 41.4, 16.984, 10.797, 
  44017.591, 0.5, 105.599, 7.37, 12., 16.6, "", 2.5, 82.43, 0.929}, 
 {"CAN", "North America", "Canada", "2020-11-20", 324234., 4987., 4789.286, 
  11461., 67., 72.857, 8590.765, 132.133, 126.895, 303.666, 1.775, 1.93, 
  1.12, 415., 10.996, 2048., 54.263, "", "", "", "", 110689., 1.3136367*^7, 
  348.056, 2.933, 96516., 2.557, 0.05, 20.2, "tests performed", "", "", "", 
  "", "", "", "", "", "", 70.83, 3.7742157*^7, 4.037, 41.4, 16.984, 10.797, 
  44017.591, 0.5, 105.599, 7.37, 12., 16.6, "", 2.5, 82.43, 0.929}, 
 {"CAN", "North America", "Canada", "2020-11-21", 329191., 4957., 4864.571, 
  11527., 66., 73.429, 8722.104, 131.339, 128.89, 305.414, 1.749, 1.946, 
  1.13, 424., 11.234, 2077., 55.031, "", "", "", "", 115675., 1.3252042*^7, 
  351.12, 3.065, 98527., 2.611, 0.049, 20.3, "tests performed", "", "", "", 
  "", "", "", "", "", "", 70.83, 3.7742157*^7, 4.037, 41.4, 16.984, 10.797, 
  44017.591, 0.5, 105.599, 7.37, 12., 16.6, "", 2.5, 82.43, 0.929}, 
 {"CAN", "North America", "Canada", "2020-11-22", 333936., 4745., 4928., 
  11583., 56., 72.143, 8847.825, 125.721, 130.57, 306.898, 1.484, 1.911, 
  1.13, 438., 11.605, 2059., 54.554, "", "", "", "", 121297., 1.3373339*^7, 
  354.334, 3.214, 100380., 2.66, 0.049, 20.4, "tests performed", "", "", "", 
  "", "", "", "", "", "", 70.83, 3.7742157*^7, 4.037, 41.4, 16.984, 10.797, 
  44017.591, 0.5, 105.599, 7.37, 12., 16.6, "", 2.5, 82.43, 0.929}, 
 {"CAN", "North America", "Canada", "2020-11-23", 340731., 6795., 5036.857, 
  11662., 79., 72.857, 9027.862, 180.037, 133.454, 308.991, 2.093, 1.93, 
  1.13, 446., 11.817, 2148., 56.912, "", "", "", "", 113197., 1.3486536*^7, 
  357.333, 2.999, 101900., 2.7, 0.049, 20.2, "tests performed", "", "", "", 
  "", "", "", "", "", "", 70.83, 3.7742157*^7, 4.037, 41.4, 16.984, 10.797, 
  44017.591, 0.5, 105.599, 7.37, 12., 16.6, "", 2.5, 82.43, 0.929}, 
 {"CAN", "North America", "Canada", "2020-11-24", 346013., 5282., 5154., 
  11762., 100., 77.429, 9167.812, 139.95, 136.558, 311.641, 2.65, 2.052, 
  1.13, 449., 11.897, 2218., 58.767, "", "", "", "", 96924., 1.358346*^7, 
  359.902, 2.568, 103739., 2.749, 0.05, 20.1, "tests performed", "", "", "", 
  "", "", "", "", "", "", 70.83, 3.7742157*^7, 4.037, 41.4, 16.984, 10.797, 
  44017.591, 0.5, 105.599, 7.37, 12., 16.6, "", 2.5, 82.43, 0.929}, 
 {"CAN", "North America", "Canada", "2020-11-25", 350971., 4958., 5216.857, 
  11820., 58., 70.857, 9299.177, 131.365, 138.224, 313.178, 1.537, 1.877, 
  1.12, 453., 12.002, 2243., 59.43, "", "", "", "", 81287., 1.3664747*^7, 
  362.055, 2.154, 104789., 2.776, 0.05, 20.1, "tests performed", "", "", "", 
  "", "", "", "", "", "", 70.83, 3.7742157*^7, 4.037, 41.4, 16.984, 10.797, 
  44017.591, 0.5, 105.599, 7.37, 12., 16.6, "", 2.5, 82.43, 0.929}, 
 {"CAN", "North America", "Canada", "2020-11-26", 356650., 5679., 5343.286, 
  11902., 82., 72.571, 9449.645, 150.468, 141.573, 315.35, 2.173, 1.923, 
  1.13, 453., 12.002, 2324., 61.576, "", "", "", "", 101069., 1.3765816*^7, 
  364.733, 2.678, 105734., 2.801, 0.051, 19.8, "tests performed", "", "", "", 
  "", "", "", "", "", "", 70.83, 3.7742157*^7, 4.037, 41.4, 16.984, 10.797, 
  44017.591, 0.5, 105.599, 7.37, 12., 16.6, "", 2.5, 82.43, 0.929}, 
 {"CAN", "North America", "Canada", "2020-11-27", 362604., 5954., 5481.429, 
  11988., 86., 75.286, 9607.4, 157.755, 145.234, 317.629, 2.279, 1.995, 1.13, 
  457., 12.108, 2350., 62.265, "", "", "", "", 118072., 1.3883888*^7, 
  367.862, 3.128, 106789., 2.829, 0.051, 19.5, "tests performed", "", "", "", 
  "", "", "", "", "", "", 70.83, 3.7742157*^7, 4.037, 41.4, 16.984, 10.797, 
  44017.591, 0.5, 105.599, 7.37, 12., 16.6, "", 2.5, 82.43, 0.929}, 
 {"CAN", "North America", "Canada", "2020-11-28", 368279., 5675., 5584., 
  12056., 68., 75.571, 9757.762, 150.362, 147.951, 319.431, 1.802, 2.002, 
  1.12, 467., 12.373, 2422., 64.172, "", "", "", "", 132385., 1.4016273*^7, 
  371.369, 3.508, 109176., 2.893, 0.051, 19.6, "tests performed", "", "", "", 
  "", "", "", "", "", "", 70.83, 3.7742157*^7, 4.037, 41.4, 16.984, 10.797, 
  44017.591, 0.5, 105.599, 7.37, 12., 16.6, "", 2.5, 82.43, 0.929}, 
 {"CAN", "North America", "Canada", "2020-11-29", 373662., 5383., 5675.143, 
  12130., 74., 78.143, 9900.388, 142.626, 150.366, 321.391, 1.961, 2.07, 
  1.12, 479., 12.691, 2438., 64.596, "", "", "", "", 133493., 1.4149766*^7, 
  374.906, 3.537, 110918., 2.939, 0.051, 19.5, "tests performed", "", "", "", 
  "", "", "", "", "", "", 70.83, 3.7742157*^7, 4.037, 41.4, 16.984, 10.797, 
  44017.591, 0.5, 105.599, 7.37, 12., 16.6, "", 2.5, 82.43, 0.929}, 
 {"CAN", "North America", "Canada", "2020-11-30", 381557., 7895., 5832.286, 
  12239., 109., 82.429, 10109.571, 209.183, 154.53, 324.279, 2.888, 2.184, 
  1.12, 499., 13.221, 2545., 67.431, "", "", "", "", 127926., 1.4277692*^7, 
  378.296, 3.389, 113022., 2.995, 0.052, 19.4, "tests performed", "", "", "", 
  "", "", "", "", "", "", 70.83, 3.7742157*^7, 4.037, 41.4, 16.984, 10.797, 
  44017.591, 0.5, 105.599, 7.37, 12., 16.6, "", 2.5, 82.43, 0.929}, 
 {"CAN", "North America", "Canada", "2020-12-01", 387052., 5495., 5862.714, 
  12317., 78., 79.286, 10255.164, 145.593, 155.336, 326.346, 2.067, 2.101, 
  1.12, 528., 13.99, 2638., 69.895, "", "", "", "", 103482., 1.4381174*^7, 
  381.037, 2.742, 113959., 3.019, 0.051, 19.4, "tests performed", "", "", "", 
  "", "", "", "", "", "", 70.83, 3.7742157*^7, 4.037, 41.4, 16.984, 10.797, 
  44017.591, 0.5, 105.599, 7.37, 12., 16.6, "", 2.5, 82.43, 0.929}, 
 {"CAN", "North America", "Canada", "2020-12-02", 393506., 6454., 6076.429, 
  12423., 106., 86.143, 10426.166, 171.002, 160.998, 329.154, 2.809, 2.282, 
  1.11, 535., 14.175, 2720., 72.068, "", "", "", "", 92076., 1.447325*^7, 
  383.477, 2.44, 115500., 3.06, 0.053, 19., "tests performed", "", "", "", 
  "", "", "", "", "", "", 70.83, 3.7742157*^7, 4.037, 41.4, 16.984, 10.797, 
  44017.591, 0.5, 105.599, 7.37, 12., 16.6, "", 2.5, 82.43, 0.929}, 
 {"CAN", "North America", "Canada", "2020-12-03", 399770., 6264., 6160., 
  12513., 90., 87.286, 10592.134, 165.968, 163.213, 331.539, 2.385, 2.313, 
  1.11, 547., 14.493, 2724., 72.174, "", "", "", "", 118075., 1.4591325*^7, 
  386.605, 3.128, 117930., 3.125, 0.052, 19.1, "tests performed", "", "", "", 
  "", "", "", "", "", "", 70.83, 3.7742157*^7, 4.037, 41.4, 16.984, 10.797, 
  44017.591, 0.5, 105.599, 7.37, 12., 16.6, "", 2.5, 82.43, 0.929}, 
 {"CAN", "North America", "Canada", "2020-12-04", 406189., 6419., 6226.429, 
  12616., 103., 89.714, 10762.209, 170.075, 164.973, 334.268, 2.729, 2.377, 
  1.1, 559., 14.811, 2793., 74.002, "", "", "", "", 127882., 1.4719207*^7, 
  389.994, 3.388, 119331., 3.162, 0.052, 19.2, "tests performed", "", "", "", 
  "", "", "", "", "", "", 70.83, 3.7742157*^7, 4.037, 41.4, 16.984, 10.797, 
  44017.591, 0.5, 105.599, 7.37, 12., 16.6, "", 2.5, 82.43, 0.929}, 
 {"CAN", "North America", "Canada", "2020-12-05", 412543., 6354., 6323.429, 
  12690., 74., 90.571, 10930.562, 168.353, 167.543, 336.229, 1.961, 2.4, 1.1, 
  552., 14.626, 2830., 74.982, "", "", "", "", 133572., 1.4852779*^7, 
  393.533, 3.539, 119501., 3.166, 0.053, 18.9, "tests performed", "", "", "", 
  "", "", "", "", "", "", 70.83, 3.7742157*^7, 4.037, 41.4, 16.984, 10.797, 
  44017.591, 0.5, 105.599, 7.37, 12., 16.6, "", 2.5, 82.43, 0.929}, 
 {"CAN", "North America", "Canada", "2020-12-06", 418848., 6305., 6455.143, 
  12775., 85., 92.143, 11097.617, 167.055, 171.033, 338.481, 2.252, 2.441, 
  1.09, 552., 14.626, 2903., 76.917, "", "", "", "", 132644., 1.4985423*^7, 
  397.047, 3.514, 119380., 3.163, 0.054, 18.5, "tests performed", "", "", "", 
  "", "", "", "", "", "", 70.83, 3.7742157*^7, 4.037, 41.4, 16.984, 10.797, 
  44017.591, 0.5, 105.599, 7.37, 12., 16.6, "", 2.5, 82.43, 0.929}, 
 {"CAN", "North America", "Canada", "2020-12-07", 426572., 7724., 6430.714, 
  12896., 121., 93.857, 11302.269, 204.652, 170.385, 341.687, 3.206, 2.487, 
  1.08, 570., 15.102, 2957., 78.347, "", "", "", "", 136914., 1.5122337*^7, 
  400.675, 3.628, 120664., 3.197, 0.053, 18.8, "tests performed", "", "", "", 
  "", "", "", "", "", "", 70.83, 3.7742157*^7, 4.037, 41.4, 16.984, 10.797, 
  44017.591, 0.5, 105.599, 7.37, 12., 16.6, "", 2.5, 82.43, 0.929}, 
 {"CAN", "North America", "Canada", "2020-12-08", 432743., 6171., 6527.286, 
  12993., 97., 96.571, 11465.773, 163.504, 172.944, 344.257, 2.57, 2.559, 
  1.07, 587., 15.553, 3093., 81.951, "", "", "", "", 108321., 1.5230658*^7, 
  403.545, 2.87, 121355., 3.215, 0.054, 18.6, "tests performed", "", "", "", 
  "", "", "", "", "", "", 70.83, 3.7742157*^7, 4.037, 41.4, 16.984, 10.797, 
  44017.591, 0.5, 105.599, 7.37, 12., 16.6, "", 2.5, 82.43, 0.929}, 
 {"CAN", "North America", "Canada", "2020-12-09", 439142., 6399., 6519.429, 
  13109., 116., 98., 11635.318, 169.545, 172.736, 347.33, 3.073, 2.597, 1.07, 
  607., 16.083, 3121., 82.693, "", "", "", "", 97655., 1.5328313*^7, 406.132, 
  2.587, 122152., 3.236, 0.053, 18.7, "tests performed", "", "", "", "", "", 
  "", "", "", "", 70.83, 3.7742157*^7, 4.037, 41.4, 16.984, 10.797, 
  44017.591, 0.5, 105.599, 7.37, 12., 16.6, "", 2.5, 82.43, 0.929}, 
 {"CAN", "North America", "Canada", "2020-12-10", 445828., 6686., 6579.714, 
  13227., 118., 102., 11812.467, 177.149, 174.333, 350.457, 3.126, 2.703, 
  1.06, 617., 16.348, 3145., 83.329, "", "", "", "", 120719., 1.5449032*^7, 
  409.331, 3.199, 122530., 3.247, 0.054, 18.6, "tests performed", "", "", "", 
  "", "", "", "", "", "", 70.83, 3.7742157*^7, 4.037, 41.4, 16.984, 10.797, 
  44017.591, 0.5, 105.599, 7.37, 12., 16.6, "", 2.5, 82.43, 0.929}, 
 {"CAN", "North America", "Canada", "2020-12-11", 452543., 6715., 6622., 
  13355., 128., 105.571, 11990.385, 177.918, 175.454, 353.848, 3.391, 2.797, 
  1.06, 638., 16.904, 3139., 83.17, "", "", "", "", 135740., 1.5584772*^7, 
  412.927, 3.597, 123652., 3.276, 0.054, 18.7, "tests performed", "", "", "", 
  "", "", "", "", "", "", 70.83, 3.7742157*^7, 4.037, 41.4, 16.984, 10.797, 
  44017.591, 0.5, 105.599, 7.37, 12., 16.6, "", 2.5, 82.43, 0.929}, 
 {"CAN", "North America", "Canada", "2020-12-12", 458527., 5984., 6569.143, 
  13453., 98., 109., 12148.935, 158.549, 174.053, 356.445, 2.597, 2.888, 
  1.05, 649., 17.196, 3149., 83.435, "", "", "", "", 143466., 1.5728238*^7, 
  416.729, 3.801, 125066., 3.314, 0.053, 19., "tests performed", "", "", "", 
  "", "", "", "", "", "", 70.83, 3.7742157*^7, 4.037, 41.4, 16.984, 10.797, 
  44017.591, 0.5, 105.599, 7.37, 12., 16.6, "", 2.5, 82.43, 0.929}, 
 {"CAN", "North America", "Canada", "2020-12-13", 464443., 5916., 6513.571, 
  13537., 84., 108.857, 12305.682, 156.748, 172.581, 358.671, 2.226, 2.884, 
  1.04, 667., 17.673, 3140., 83.196, "", "", "", "", 149018., 1.5877256*^7, 
  420.677, 3.948, 127405., 3.376, 0.051, 19.6, "tests performed", "", "", "", 
  "", "", "", "", "", "", 70.83, 3.7742157*^7, 4.037, 41.4, 16.984, 10.797, 
  44017.591, 0.5, 105.599, 7.37, 12., 16.6, "", 2.5, 82.43, 0.929}, 
 {"CAN", "North America", "Canada", "2020-12-14", 472820., 8377., 6606.857, 
  13677., 140., 111.571, 12527.636, 221.953, 175.052, 362.38, 3.709, 2.956, 
  1.04, 665., 17.62, 3335., 88.363, "", "", "", "", 131408., 1.6008664*^7, 
  424.159, 3.482, 126618., 3.355, 0.052, 19.2, "tests performed", 5., "", "", 
  "", "", 0., "", "", "", 70.83, 3.7742157*^7, 4.037, 41.4, 16.984, 10.797, 
  44017.591, 0.5, 105.599, 7.37, 12., 16.6, "", 2.5, 82.43, 0.929}, 
 {"CAN", "North America", "Canada", "2020-12-15", 479064., 6244., 6617.286, 
  13793., 116., 114.286, 12693.074, 165.438, 175.329, 365.453, 3.073, 3.028, 
  1.03, 684., 18.123, 3499., 92.708, "", "", "", "", 123736., 1.61324*^7, 
  427.437, 3.278, 128820., 3.413, 0.051, 19.5, "tests performed", 723., "", 
  "", 718., 718., 0., "", "", 19., 70.83, 3.7742157*^7, 4.037, 41.4, 16.984, 
  10.797, 44017.591, 0.5, 105.599, 7.37, 12., 16.6, "", 2.5, 82.43, 0.929}, 
 {"CAN", "North America", "Canada", "2020-12-16", 485576., 6512., 6633.429, 
  13911., 118., 114.571, 12865.613, 172.539, 175.756, 368.58, 3.126, 3.036, 
  1.03, 699., 18.52, 3549., 94.033, "", "", "", "", 96979., 1.6229379*^7, 
  430.007, 2.57, 128724., 3.411, 0.052, 19.4, "tests performed", 3023., "", 
  "", 2300., 1509., 0.01, "", "", 40., 70.83, 3.7742157*^7, 4.037, 41.4, 
  16.984, 10.797, 44017.591, 0.5, 105.599, 7.37, 12., 16.6, "", 2.5, 82.43, 
  0.929}, {"CAN", "North America", "Canada", "2020-12-17", 492582., 7006., 
  6679.143, 14067., 156., 120., 13051.241, 185.628, 176.968, 372.713, 4.133, 
  3.179, 1.03, 701., 18.573, 3556., 94.218, "", "", "", "", 127245., 
  1.6356624*^7, 433.378, 3.371, 129656., 3.435, 0.052, 19.4, 
  "tests performed", 7202., "", "", 4179., 2399., 0.02, "", "", 64., 70.83, 
  3.7742157*^7, 4.037, 41.4, 16.984, 10.797, 44017.591, 0.5, 105.599, 7.37, 
  12., 16.6, "", 2.5, 82.43, 0.929}, {"CAN", "North America", "Canada", 
  "2020-12-18", 499282., 6700., 6677., 14180., 113., 117.857, 13228.762, 
  177.52, 176.911, 375.707, 2.994, 3.123, 1.03, 705., 18.679, 3506., 92.893, 
  "", "", "", "", 136648., 1.6493272*^7, 436.999, 3.621, 129786., 3.439, 
  0.051, 19.4, "tests performed", 11174., "", "", 3972., 2792., 0.03, "", "", 
  74., 70.83, 3.7742157*^7, 4.037, 41.4, 16.984, 10.797, 44017.591, 0.5, 
  105.599, 7.37, 12., 16.6, "", 2.5, 82.43, 0.929}, 
 {"CAN", "North America", "Canada", "2020-12-19", 505741., 6459., 6744.857, 
  14284., 104., 118.714, 13399.897, 171.135, 178.709, 378.463, 2.756, 3.145, 
  1.02, 713., 18.891, 3542., 93.847, "", "", "", "", 147231., 1.6640503*^7, 
  440.9, 3.901, 130324., 3.453, 0.052, 19.3, "tests performed", 11894., "", 
  "", 720., 2378., 0.03, "", "", 63., 70.83, 3.7742157*^7, 4.037, 41.4, 
  16.984, 10.797, 44017.591, 0.5, 105.599, 7.37, 12., 16.6, "", 2.5, 82.43, 
  0.929}, {"CAN", "North America", "Canada", "2020-12-20", 511748., 6007., 
  6757.857, 14374., 90., 119.571, 13559.055, 159.159, 179.053, 380.847, 
  2.385, 3.168, 1., 719., 19.05, 3506., 92.893, "", "", "", "", 142846., 
  1.6783349*^7, 444.684, 3.785, 129442., 3.43, 0.052, 19.2, 
  "tests performed", 12738., "", "", 844., 2122., 0.03, "", "", 56., 70.83, 
  3.7742157*^7, 4.037, 41.4, 16.984, 10.797, 44017.591, 0.5, 105.599, 7.37, 
  12., 16.6, "", 2.5, 82.43, 0.929}, {"CAN", "North America", "Canada", 
  "2020-12-21", 519325., 7577., 6643.571, 14481., 107., 114.857, 13759.812, 
  200.757, 176.025, 383.682, 2.835, 3.043, 1., 713., 18.891, 3616., 95.808, 
  "", "", "", "", 139628., 1.6922977*^7, 448.384, 3.7, 130616., 3.461, 0.051, 
  19.7, "tests performed", 20866., "", "", 8128., 2980., 0.06, "", "", 79., 
  70.83, 3.7742157*^7, 4.037, 41.4, 16.984, 10.797, 44017.591, 0.5, 105.599, 
  7.37, 12., 16.6, "", 2.5, 82.43, 0.929}, {"CAN", "North America", "Canada", 
  "2020-12-22", 525585., 6260., 6645.857, 14607., 126., 116.286, 13925.675, 
  165.862, 176.086, 387.021, 3.338, 3.081, 1., 713., 18.891, 3726., 98.722, 
  "", "", "", "", 114755., 1.7037732*^7, 451.424, 3.04, 129333., 3.427, 
  0.051, 19.5, "tests performed", 26603., "", "", 5737., 3697., 0.07, "", "", 
  98., 70.83, 3.7742157*^7, 4.037, 41.4, 16.984, 10.797, 44017.591, 0.5, 
  105.599, 7.37, 12., 16.6, "", 2.5, 82.43, 0.929}, 
 {"CAN", "North America", "Canada", "2020-12-23", 532506., 6921., 6704.286, 
  14752., 145., 120.143, 14109.051, 183.376, 177.634, 390.863, 3.842, 3.183, 
  0.99, 710., 18.812, 3725., 98.696, "", "", "", "", 102336., 1.7140068*^7, 
  454.136, 2.711, 130098., 3.447, 0.052, 19.4, "tests performed", 35089., "", 
  "", 8486., 4581., 0.09, "", "", 121., 70.83, 3.7742157*^7, 4.037, 41.4, 
  16.984, 10.797, 44017.591, 0.5, 105.599, 7.37, 12., 16.6, "", 2.5, 82.43, 
  0.929}, {"CAN", "North America", "Canada", "2020-12-24", 539190., 6684., 
  6658.286, 14902., 150., 119.286, 14286.147, 177.096, 176.415, 394.837, 
  3.974, 3.161, 0.99, 720., 19.077, 3694., 97.875, "", "", "", "", 129086., 
  1.7269154*^7, 457.556, 3.42, 130361., 3.454, 0.051, 19.6, 
  "tests performed", 45398., "", "", 10309., 5457., 0.12, "", "", 145., 
  70.83, 3.7742157*^7, 4.037, 41.4, 16.984, 10.797, 44017.591, 0.5, 105.599, 
  7.37, 12., 16.6, "", 2.5, 82.43, 0.929}, {"CAN", "North America", "Canada", 
  "2020-12-25", 540939., 1749., 5951., 14966., 64., 112.286, 14332.488, 
  46.341, 157.675, 396.533, 1.696, 2.975, 1., 722., 19.13, 3714., 98.405, "", 
  "", "", "", 135871., 1.7405025*^7, 461.156, 3.6, 130250., 3.451, 0.046, 
  21.9, "tests performed", 45398., "", "", 0., 4889., 0.12, "", "", 130., 
  70.83, 3.7742157*^7, 4.037, 41.4, 16.984, 10.797, 44017.591, 0.5, 105.599, 
  7.37, 12., 16.6, "", 2.5, 82.43, 0.929}, {"CAN", "North America", "Canada", 
  "2020-12-26", 544053., 3114., 5473.143, 15051., 85., 109.571, 14414.995, 
  82.507, 145.014, 398.785, 2.252, 2.903, 1.01, 723., 19.156, 3734., 98.934, 
  "", "", "", "", 128050., 1.7533075*^7, 464.549, 3.393, 127510., 3.378, 
  0.043, 23.3, "tests performed", 48417., "", "", 3019., 5218., 0.13, "", "", 
  138., 70.83, 3.7742157*^7, 4.037, 41.4, 16.984, 10.797, 44017.591, 0.5, 
  105.599, 7.37, 12., 16.6, "", 2.5, 82.43, 0.929}, 
 {"CAN", "North America", "Canada", "2020-12-27", 554153., 10100., 6057.857, 
  15171., 120., 113.857, 14682.6, 267.605, 160.506, 401.964, 3.179, 3.017, 
  1.04, 716., 18.971, 3771., 99.915, "", "", "", "", 99801., 1.7632876*^7, 
  467.193, 2.644, 121361., 3.216, 0.05, 20., "tests performed", 52280., "", 
  "", 3863., 5649., 0.14, "", "", 150., 70.83, 3.7742157*^7, 4.037, 41.4, 
  16.984, 10.797, 44017.591, 0.5, 105.599, 7.37, 12., 16.6, "", 2.5, 82.43, 
  0.929}, {"CAN", "North America", "Canada", "2020-12-28", 560618., 6465., 
  5899., 15328., 157., 121., 14853.894, 171.294, 156.297, 406.124, 4.16, 
  3.206, 1.06, 738., 19.554, 3747., 99.279, "", "", "", "", 75543., 
  1.7708419*^7, 469.195, 2.002, 112206., 2.973, 0.053, 19., 
  "tests performed", 59449., "", "", 7169., 5512., 0.16, "", "", 146., 70.83, 
  3.7742157*^7, 4.037, 41.4, 16.984, 10.797, 44017.591, 0.5, 105.599, 7.37, 
  12., 16.6, "", 2.5, 82.43, 0.929}, {"CAN", "North America", "Canada", 
  "2020-12-29", 568807., 8189., 6174.571, 15528., 200., 131.571, 15070.866, 
  216.972, 163.599, 411.423, 5.299, 3.486, 1.08, 756., 20.031, 3776., 
  100.047, "", "", "", "", 78373., 1.7786792*^7, 471.271, 2.077, 107009., 
  2.835, 0.058, 17.3, "tests performed", 70463., "", "", 11014., 6266., 0.19, 
  "", "", 166., 70.83, 3.7742157*^7, 4.037, 41.4, 16.984, 10.797, 44017.591, 
  0.5, 105.599, 7.37, 12., 16.6, "", 2.5, 82.43, 0.929}, 
 {"CAN", "North America", "Canada", "2020-12-30", 577266., 8459., 6394.286, 
  15650., 122., 128.286, 15294.992, 224.126, 169.42, 414.656, 3.232, 3.399, 
  1.09, 774., 20.508, 4180., 110.751, "", "", "", "", 77400., 1.7864192*^7, 
  473.322, 2.051, 103446., 2.741, 0.062, 16.2, "tests performed", 84142., "", 
  "", 13679., 7008., 0.22, "", "", 186., 70.83, 3.7742157*^7, 4.037, 41.4, 
  16.984, 10.797, 44017.591, 0.5, 105.599, 7.37, 12., 16.6, "", 2.5, 82.43, 
  0.929}, {"CAN", "North America", "Canada", "2020-12-31", 584409., 7143., 
  6459.857, 15762., 112., 122.857, 15484.25, 189.258, 171.158, 417.623, 
  2.968, 3.255, 1.09, 799., 21.17, 4187., 110.937, "", "", "", "", 100903., 
  1.7965095*^7, 475.995, 2.673, 99420., 2.634, 0.065, 15.4, 
  "tests performed", 97582., "", "", 13440., 7455., 0.26, "", "", 198., 
  70.83, 3.7742157*^7, 4.037, 41.4, 16.984, 10.797, 44017.591, 0.5, 105.599, 
  7.37, 12., 16.6, "", 2.5, 82.43, 0.929}, {"CAN", "North America", "Canada", 
  "2021-01-01", 585400., 991., 6351.571, 15806., 44., 120., 15510.507, 
  26.257, 168.289, 418.789, 1.166, 3.179, 1.1, 799., 21.17, 4187., 110.937, 
  "", "", "", "", 132528., 1.8097623*^7, 479.507, 3.511, 98943., 2.622, 
  0.064, 15.6, "tests performed", 103790., "", "", 6208., 8342., 0.27, "", 
  "", 221., 70.83, 3.7742157*^7, 4.037, 41.4, 16.984, 10.797, 44017.591, 0.5, 
  105.599, 7.37, 12., 16.6, "", 2.5, 82.43, 0.929}, 
 {"CAN", "North America", "Canada", "2021-01-02", 589935., 4535., 6554.571, 
  15914., 108., 123.286, 15630.665, 120.157, 173.667, 421.651, 2.862, 3.267, 
  1.13, 807., 21.382, 4202., 111.334, "", "", "", "", 132347., 1.822997*^7, 
  483.013, 3.507, 99556., 2.638, 0.066, 15.2, "tests performed", 108732., "", 
  "", 4942., 8616., 0.29, "", "", 228., 70.83, 3.7742157*^7, 4.037, 41.4, 
  16.984, 10.797, 44017.591, 0.5, 105.599, 7.37, 12., 16.6, "", 2.5, 82.43, 
  0.929}, {"CAN", "North America", "Canada", "2021-01-03", 606076., 16141., 
  7417.571, 16006., 92., 119.286, 16058.33, 427.665, 196.533, 424.088, 2.438, 
  3.161, 1.16, 825., 21.859, 4249., 112.58, "", "", "", "", 112605., 
  1.8342575*^7, 485.997, 2.984, 101386., 2.686, 0.073, 13.7, 
  "tests performed", 114034., "", "", 5302., 8822., 0.3, "", "", 234., 70.83, 
  3.7742157*^7, 4.037, 41.4, 16.984, 10.797, 44017.591, 0.5, 105.599, 7.37, 
  12., 16.6, "", 2.5, 82.43, 0.929}, {"CAN", "North America", "Canada", 
  "2021-01-04", 616134., 10058., 7930.857, 16247., 241., 131.286, 16324.822, 
  266.492, 210.133, 430.474, 6.385, 3.478, 1.15, 811., 21.488, 4263., 
  112.951, "", "", "", "", 88136., 1.8430711*^7, 488.332, 2.335, 103185., 
  2.734, 0.077, 13., "tests performed", 137735., "", "", 23701., 11184., 
  0.36, "", "", 296., 70.83, 3.7742157*^7, 4.037, 41.4, 16.984, 10.797, 
  44017.591, 0.5, 105.599, 7.37, 12., 16.6, "", 2.5, 82.43, 0.929}, 
 {"CAN", "North America", "Canada", "2021-01-05", 623384., 7250., 7796.714, 
  16389., 142., 123., 16516.915, 192.093, 206.578, 434.236, 3.762, 3.259, 
  1.13, 836., 22.15, 4457., 118.091, "", "", "", "", 83429., 1.851414*^7, 
  490.543, 2.21, 103907., 2.753, 0.075, 13.3, "tests performed", 155197., "", 
  "", 17462., 12105., 0.41, "", "", 321., 70.83, 3.7742157*^7, 4.037, 41.4, 
  16.984, 10.797, 44017.591, 0.5, 105.599, 7.37, 12., 16.6, "", 2.5, 82.43, 
  0.929}, {"CAN", "North America", "Canada", "2021-01-06", 631466., 8082., 
  7742.857, 16539., 150., 127., 16731.052, 214.137, 205.151, 438.21, 3.974, 
  3.365, 1.11, 850., 22.521, 4651., 123.231, "", "", "", "", 83472., 
  1.8597612*^7, 492.754, 2.212, 104774., 2.776, 0.074, 13.5, 
  "tests performed", 183360., 182930., 430., 28163., 14174., 0.49, 0.48, 0., 
  376., 73.61, 3.7742157*^7, 4.037, 41.4, 16.984, 10.797, 44017.591, 0.5, 
  105.599, 7.37, 12., 16.6, "", 2.5, 82.43, 0.929}, 
 {"CAN", "North America", "Canada", "2021-01-07", 639693., 8227., 7897.714, 
  16704., 165., 134.571, 16949.031, 217.979, 209.254, 442.582, 4.372, 3.566, 
  1.09, 844., 22.362, 4592., 121.668, "", "", "", "", 118708., 1.871632*^7, 
  495.9, 3.145, 107318., 2.843, 0.074, 13.6, "tests performed", 219446., 
  218359., 1087., 36086., 17409., 0.58, 0.58, 0., 461., 73.61, 3.7742157*^7, 
  4.037, 41.4, 16.984, 10.797, 44017.591, 0.5, 105.599, 7.37, 12., 16.6, "", 
  2.5, 82.43, 0.929}, {"CAN", "North America", "Canada", "2021-01-08", 
  648930., 9237., 9075.714, 16846., 142., 148.571, 17193.771, 244.74, 
  240.466, 446.344, 3.762, 3.936, 1.07, 848., 22.468, 4554., 120.661, "", "", 
  "", "", 135490., 1.885181*^7, 499.489, 3.59, 107741., 2.855, 0.084, 11.9, 
  "tests performed", 260654., 258627., 2027., 41208., 22409., 0.69, 0.69, 
  0.01, 594., 73.61, 3.7742157*^7, 4.037, 41.4, 16.984, 10.797, 44017.591, 
  0.5, 105.599, 7.37, 12., 16.6, "", 2.5, 82.43, 0.929}, 
 {"CAN", "North America", "Canada", "2021-01-09", 657323., 8393., 9626.857, 
  16984., 138., 152.857, 17416.148, 222.377, 255.069, 450.001, 3.656, 4.05, 
  1.04, 863., 22.866, 4527., 119.945, "", "", "", "", 146263., 1.8998073*^7, 
  503.365, 3.875, 109729., 2.907, 0.088, 11.4, "tests performed", 296241., 
  293301., 2940., 35587., 26787., 0.78, 0.78, 0.01, 710., 75.46, 
  3.7742157*^7, 4.037, 41.4, 16.984, 10.797, 44017.591, 0.5, 105.599, 7.37, 
  12., 16.6, "", 2.5, 82.43, 0.929}, {"CAN", "North America", "Canada", 
  "2021-01-10", 664606., 7283., 8361.429, 17074., 90., 152.571, 17609.115, 
  192.967, 221.541, 452.385, 2.385, 4.042, 1., 862., 22.839, 4525., 119.892, 
  "", "", "", "", 141597., 1.913967*^7, 507.116, 3.752, 113871., 3.017, 
  0.073, 13.6, "tests performed", 319603., 316661., 2942., 23362., 29367., 
  0.85, 0.84, 0.01, 778., 75.46, 3.7742157*^7, 4.037, 41.4, 16.984, 10.797, 
  44017.591, 0.5, 105.599, 7.37, 12., 16.6, "", 2.5, 82.43, 0.929}, 
 {"CAN", "North America", "Canada", "2021-01-11", 672931., 8325., 8113.857, 
  17199., 125., 136., 17829.691, 220.576, 214.981, 455.697, 3.312, 3.603, 
  0.98, 869., 23.025, 4683., 124.079, "", "", "", "", 121039., 1.9260709*^7, 
  510.323, 3.207, 118571., 3.142, 0.068, 14.6, "tests performed", 359049., 
  356107., 2942., 39446., 31616., 0.95, 0.94, 0.01, 838., 75.46, 
  3.7742157*^7, 4.037, 41.4, 16.984, 10.797, 44017.591, 0.5, 105.599, 7.37, 
  12., 16.6, "", 2.5, 82.43, 0.929}, {"CAN", "North America", "Canada", 
  "2021-01-12", 679072., 6141., 7955.429, 17359., 160., 138.571, 17992.4, 
  162.709, 210.784, 459.937, 4.239, 3.672, 0.96, 875., 23.184, 4879., 
  129.272, "", "", "", "", 95175., 1.9355884*^7, 512.845, 2.522, 120249., 
  3.186, 0.066, 15.1, "tests performed", 388493., 385470., 3023., 29444., 
  33328., 1.03, 1.02, 0.01, 883., 75.46, 3.7742157*^7, 4.037, 41.4, 16.984, 
  10.797, 44017.591, 0.5, 105.599, 7.37, 12., 16.6, "", 2.5, 82.43, 0.929}, 
 {"CAN", "North America", "Canada", "2021-01-13", 686211., 7139., 7820.714, 
  17539., 180., 142.857, 18181.552, 189.152, 207.214, 464.706, 4.769, 3.785, 
  0.95, 900., 23.846, 4868., 128.98, "", "", "", "", 93543., 1.9449427*^7, 
  515.324, 2.478, 121688., 3.224, 0.064, 15.6, "tests performed", 419209., 
  407278., 11931., 30716., 33693., 1.11, 1.08, 0.03, 893., 75.46, 
  3.7742157*^7, 4.037, 41.4, 16.984, 10.797, 44017.591, 0.5, 105.599, 7.37, 
  12., 16.6, "", 2.5, 82.43, 0.929}, {"CAN", "North America", "Canada", 
  "2021-01-14", 693658., 7447., 7709.286, 17686., 147., 140.286, 18378.865, 
  197.313, 204.262, 468.601, 3.895, 3.717, 0.93, 899., 23.82, 4848., 128.451, 
  "", "", "", "", 120037., 1.9569464*^7, 518.504, 3.18, 121878., 3.229, 
  0.063, 15.8, "tests performed", 459492., 445000., 14492., 40283., 34292., 
  1.22, 1.18, 0.04, 909., 75.46, 3.7742157*^7, 4.037, 41.4, 16.984, 10.797, 
  44017.591, 0.5, 105.599, 7.37, 12., 16.6, "", 2.5, 82.43, 0.929}, 
 {"CAN", "North America", "Canada", "2021-01-15", 700538., 6880., 7372.571, 
  17856., 170., 144.286, 18561.154, 182.29, 195.34, 473.105, 4.504, 3.823, 
  0.92, 882., 23.369, 4787., 126.834, "", "", "", "", 144244., 1.9713708*^7, 
  522.326, 3.822, 123128., 3.262, 0.06, 16.7, "tests performed", 507687., 
  489693., 17994., 48195., 35290., 1.35, 1.3, 0.05, 935., 75.46, 
  3.7742157*^7, 4.037, 41.4, 16.984, 10.797, 44017.591, 0.5, 105.599, 7.37, 
  12., 16.6, "", 2.5, 82.43, 0.929}, {"CAN", "North America", "Canada", 
  "2021-01-16", 706897., 6359., 7082., 17978., 122., 142., 18729.64, 168.485, 
  187.642, 476.337, 3.232, 3.762, 0.9, 886., 23.475, 4706., 124.688, "", "", 
  "", "", 146343., 1.9860051*^7, 526.203, 3.877, 123140., 3.263, 0.058, 17.4, 
  "tests performed", 543291., 524177., 19114., 35604., 35293., 1.44, 1.39, 
  0.05, 935., 75.46, 3.7742157*^7, 4.037, 41.4, 16.984, 10.797, 44017.591, 
  0.5, 105.599, 7.37, 12., 16.6, "", 2.5, 82.43, 0.929}, 
 {"CAN", "North America", "Canada", "2021-01-17", 713181., 6284., 6939.286, 
  18106., 128., 147.429, 18896.138, 166.498, 183.86, 479.729, 3.391, 3.906, 
  0.89, 874., 23.157, 4614., 122.251, "", "", "", "", 141710., 2.0001761*^7, 
  529.958, 3.755, 123156., 3.263, 0.056, 17.7, "tests performed", 570742., 
  550438., 20304., 27451., 35877., 1.51, 1.46, 0.05, 951., 75.46, 
  3.7742157*^7, 4.037, 41.4, 16.984, 10.797, 44017.591, 0.5, 105.599, 7.37, 
  12., 16.6, "", 2.5, 82.43, 0.929}, {"CAN", "North America", "Canada", 
  "2021-01-18", 719601., 6420., 6667.143, 18231., 125., 147.429, 19066.239, 
  170.102, 176.65, 483.041, 3.312, 3.906, 0.87, 865., 22.919, 4645., 123.072, 
  "", "", "", "", 120599., 2.012236*^7, 533.153, 3.195, 123093., 3.261, 
  0.054, 18.5, "tests performed", 614666., 593632., 21034., 43924., 36517., 
  1.63, 1.57, 0.06, 968., 75.46, 3.7742157*^7, 4.037, 41.4, 16.984, 10.797, 
  44017.591, 0.5, 105.599, 7.37, 12., 16.6, "", 2.5, 82.43, 0.929}, 
 {"CAN", "North America", "Canada", "2021-01-19", 724629., 5028., 6508.143, 
  18382., 151., 146.143, 19199.459, 133.22, 172.437, 487.042, 4.001, 3.872, 
  0.87, 870., 23.051, 4683., 124.079, "", "", "", "", 83617., 2.0205977*^7, 
  535.369, 2.215, 121442., 3.218, 0.054, 18.7, "tests performed", 653653., 
  629268., 24385., 38987., 37880., 1.73, 1.67, 0.06, 1004., 75.46, 
  3.7742157*^7, 4.037, 41.4, 16.984, 10.797, 44017.591, 0.5, 105.599, 7.37, 
  12., 16.6, "", 2.5, 82.43, 0.929}, {"CAN", "North America", "Canada", 
  "2021-01-20", 730330., 5701., 6302.714, 18567., 185., 146.857, 19350.51, 
  151.051, 166.994, 491.943, 4.902, 3.891, 0.86, 870., 23.051, 4612., 
  122.198, "", "", "", "", 79456., 2.0285433*^7, 537.474, 2.105, 119429., 
  3.164, 0.053, 18.9, "tests performed", 696242., 659194., 37048., 42589., 
  39576., 1.84, 1.75, 0.1, 1049., 75.46, 3.7742157*^7, 4.037, 41.4, 16.984, 
  10.797, 44017.591, 0.5, 105.599, 7.37, 12., 16.6, "", 2.5, 82.43, 0.929}, 
 {"CAN", "North America", "Canada", "2021-01-21", 736441., 6111., 6111.857, 
  18706., 139., 145.714, 19512.425, 161.914, 161.937, 495.626, 3.683, 3.861, 
  0.85, 859., 22.76, 4490., 118.965, "", "", "", "", 122456., 2.0407889*^7, 
  540.719, 3.245, 119775., 3.174, 0.051, 19.6, "tests performed", 738864., 
  695612., 43252., 42622., 39910., 1.96, 1.84, 0.11, 1057., 75.46, 
  3.7742157*^7, 4.037, 41.4, 16.984, 10.797, 44017.591, 0.5, 105.599, 7.37, 
  12., 16.6, "", 2.5, 82.43, 0.929}, {"CAN", "North America", "Canada", 
  "2021-01-22", 742268., 5827., 5961.429, 18887., 181., 147.286, 19666.814, 
  154.39, 157.951, 500.422, 4.796, 3.902, 0.85, 851., 22.548, 4395., 116.448, 
  "", "", "", "", 138310., 2.0546199*^7, 544.383, 3.665, 118927., 3.151, 
  0.05, 19.9, "tests performed", 776606., 727115., 49491., 37742., 38417., 
  2.06, 1.93, 0.13, 1018., 75.46, 3.7742157*^7, 4.037, 41.4, 16.984, 10.797, 
  44017.591, 0.5, 105.599, 7.37, 12., 16.6, "", 2.5, 82.43, 0.929}, 
 {"CAN", "North America", "Canada", "2021-01-23", 747362., 5094., 5780.714, 
  18992., 105., 144.857, 19801.783, 134.968, 153.163, 503.204, 2.782, 3.838, 
  0.84, 872., 23.104, 4344., 115.097, "", "", "", "", 142228., 2.0688427*^7, 
  548.152, 3.768, 118339., 3.135, 0.049, 20.5, "tests performed", 801238., 
  747434., 53804., 24632., 36850., 2.12, 1.98, 0.14, 976., 75.46, 
  3.7742157*^7, 4.037, 41.4, 16.984, 10.797, 44017.591, 0.5, 105.599, 7.37, 
  12., 16.6, "", 2.5, 82.43, 0.929}, {"CAN", "North America", "Canada", 
  "2021-01-24", 752041., 4679., 5551.429, 19119., 127., 144.714, 19925.756, 
  123.973, 147.088, 506.569, 3.365, 3.834, 0.83, 867., 22.972, 4204., 
  111.387, "", "", "", "", 129020., 2.0817447*^7, 551.57, 3.418, 116527., 
  3.087, 0.048, 21., "tests performed", 816451., 760010., 56441., 15213., 
  35101., 2.16, 2.01, 0.15, 930., 75.46, 3.7742157*^7, 4.037, 41.4, 16.984, 
  10.797, 44017.591, 0.5, 105.599, 7.37, 12., 16.6, "", 2.5, 82.43, 0.929}, 
 {"CAN", "North America", "Canada", "2021-01-25", 757658., 5617., 5436.714, 
  19245., 126., 144.857, 20074.581, 148.826, 144.049, 509.907, 3.338, 3.838, 
  0.82, 861., 22.813, 4165., 110.354, "", "", "", "", 106923., 2.092437*^7, 
  554.403, 2.833, 114573., 3.036, 0.047, 21.1, "tests performed", 839949., 
  775296., 64653., 23498., 32183., 2.23, 2.05, 0.17, 853., 75.46, 
  3.7742157*^7, 4.037, 41.4, 16.984, 10.797, 44017.591, 0.5, 105.599, 7.37, 
  12., 16.6, "", 2.5, 82.43, 0.929}, {"CAN", "North America", "Canada", 
  "2021-01-26", 761699., 4041., 5295.714, 19392., 147., 144.286, 20181.65, 
  107.069, 140.313, 513.802, 3.895, 3.823, 0.82, 848., 22.468, 4215., 
  111.679, "", "", "", "", 77462., 2.1001832*^7, 556.456, 2.052, 113694., 
  3.012, 0.047, 21.5, "tests performed", 868454., 795643., 72811., 28505., 
  30686., 2.3, 2.11, 0.19, 813., 75.46, 3.7742157*^7, 4.037, 41.4, 16.984, 
  10.797, 44017.591, 0.5, 105.599, 7.37, 12., 16.6, "", 2.5, 82.43, 0.929}, 
 {"CAN", "North America", "Canada", "2021-01-27", 766019., 4320., 5098.429, 
  19485., 93., 131.143, 20296.111, 114.461, 135.086, 516.266, 2.464, 3.475, 
  0.82, 857., 22.707, 4087., 108.287, "", "", "", "", 76650., 2.1078482*^7, 
  558.486, 2.031, 113293., 3.002, 0.045, 22.2, "tests performed", 891324., 
  809128., 82196., 22870., 27869., 2.36, 2.14, 0.22, 738., 75.46, 
  3.7742157*^7, 4.037, 41.4, 16.984, 10.797, 44017.591, 0.5, 105.599, 7.37, 
  12., 16.6, "", 2.5, 82.43, 0.929}, {"CAN", "North America", "Canada", 
  "2021-01-28", 770825., 4806., 4912., 19676., 191., 138.571, 20423.449, 
  127.338, 130.146, 521.327, 5.061, 3.672, 0.82, 834., 22.097, 3975., 105.32, 
  "", "", "", "", 123413., 2.1201895*^7, 561.756, 3.27, 113429., 3.005, 
  0.043, 23.1, "tests performed", 916027., 824083., 91944., 24703., 25309., 
  2.43, 2.18, 0.24, 671., 75.46, 3.7742157*^7, 4.037, 41.4, 16.984, 10.797, 
  44017.591, 0.5, 105.599, 7.37, 12., 16.6, "", 2.5, 82.43, 0.929}, 
 {"CAN", "North America", "Canada", "2021-01-29", 775652., 4827., 4769.143, 
  19825., 149., 134., 20551.343, 127.894, 126.361, 525.275, 3.948, 3.55, 
  0.81, 828., 21.938, 3890., 103.068, "", "", "", "", 132951., 2.1334846*^7, 
  565.279, 3.523, 112664., 2.985, 0.042, 23.6, "tests performed", 937199., 
  836024., 101175., 21172., 22942., 2.48, 2.22, 0.27, 608., 75.46, 
  3.7742157*^7, 4.037, 41.4, 16.984, 10.797, 44017.591, 0.5, 105.599, 7.37, 
  12., 16.6, "", 2.5, 82.43, 0.929}, {"CAN", "North America", "Canada", 
  "2021-01-30", 779762., 4110., 4628.571, 19958., 133., 138., 20660.239, 
  108.897, 122.637, 528.799, 3.524, 3.656, 0.81, 802., 21.249, 3797., 
  100.604, "", "", "", "", 136926., 2.1471772*^7, 568.907, 3.628, 111906., 
  2.965, 0.041, 24.2, "tests performed", 952212., 842711., 109501., 15013., 
  21568., 2.52, 2.23, 0.29, 571., 75.46, 3.7742157*^7, 4.037, 41.4, 16.984, 
  10.797, 44017.591, 0.5, 105.599, 7.37, 12., 16.6, "", 2.5, 82.43, 0.929}, 
 {"CAN", "North America", "Canada", "2021-01-31", 783695., 3933., 4522., 
  20041., 83., 131.714, 20764.447, 104.207, 119.813, 530.998, 2.199, 3.49, 
  0.81, 796., 21.09, 3617., 95.834, "", "", "", "", 121406., 2.1593178*^7, 
  572.124, 3.217, 110819., 2.936, 0.041, 24.5, "tests performed", 957229., 
  845339., 111890., 5017., 20111., 2.54, 2.24, 0.3, 533., 75.46, 
  3.7742157*^7, 4.037, 41.4, 16.984, 10.797, 44017.591, 0.5, 105.599, 7.37, 
  12., 16.6, "", 2.5, 82.43, 0.929}, {"CAN", "North America", "Canada", 
  "2021-02-01", 788197., 4502., 4362.714, 20145., 104., 128.571, 20883.73, 
  119.283, 115.593, 533.753, 2.756, 3.407, 0.81, 790., 20.932, 3610., 95.649, 
  "", "", "", "", 102060., 2.1695238*^7, 574.828, 2.704, 110124., 2.918, 
  0.04, 25.2, "tests performed", 975492., 859175., 116317., 18263., 19363., 
  2.58, 2.28, 0.31, 513., 75.46, 3.7742157*^7, 4.037, 41.4, 16.984, 10.797, 
  44017.591, 0.5, 105.599, 7.37, 12., 16.6, "", 2.5, 82.43, 0.929}, 
 {"CAN", "North America", "Canada", "2021-02-02", 791145., 2948., 4206.571, 
  20242., 97., 121.429, 20961.839, 78.109, 111.456, 536.323, 2.57, 3.217, 
  0.8, 771., 20.428, 3649., 96.682, "", "", "", "", 70324., 2.1765562*^7, 
  576.691, 1.863, 109104., 2.891, 0.039, 25.9, "tests performed", 988202., 
  867115., 121087., 12710., 17107., 2.62, 2.3, 0.32, 453., 75.46, 
  3.7742157*^7, 4.037, 41.4, 16.984, 10.797, 44017.591, 0.5, 105.599, 7.37, 
  12., 16.6, "", 2.5, 82.43, 0.929}, {"CAN", "North America", "Canada", 
  "2021-02-03", 794412., 3267., 4056.143, 20361., 119., 125.143, 21048.4, 
  86.561, 107.47, 539.476, 3.153, 3.316, 0.81, 756., 20.031, 3486., 92.364, 
  "", "", "", "", 72422., 2.1837984*^7, 578.61, 1.919, 108500., 2.875, 0.037, 
  26.7, "tests performed", 1.001468*^6, 871335., 130133., 13266., 15735., 
  2.65, 2.31, 0.34, 417., 75.46, 3.7742157*^7, 4.037, 41.4, 16.984, 10.797, 
  44017.591, 0.5, 105.599, 7.37, 12., 16.6, "", 2.5, 82.43, 0.929}, 
 {"CAN", "North America", "Canada", "2021-02-04", 798394., 3982., 3938.429, 
  20486., 125., 115.714, 21153.905, 105.505, 104.351, 542.788, 3.312, 3.066, 
  0.81, 737., 19.527, 3432., 90.933, "", "", "", "", 109852., 2.1947836*^7, 
  581.52, 2.911, 106563., 2.823, 0.037, 27.1, "tests performed", 1.020066*^6, 
  877629., 142437., 18598., 14863., 2.7, 2.33, 0.38, 394., 75.46, 
  3.7742157*^7, 4.037, 41.4, 16.984, 10.797, 44017.591, 0.5, 105.599, 7.37, 
  12., 16.6, "", 2.5, 82.43, 0.929}, {"CAN", "North America", "Canada", 
  "2021-02-05", 802530., 4136., 3839.714, 20607., 121., 111.714, 21263.491, 
  109.586, 101.735, 545.994, 3.206, 2.96, 0.82, 724., 19.183, 3312., 87.753, 
  "", "", "", "", 124909., 2.2072745*^7, 584.83, 3.31, 105414., 2.793, 0.036, 
  27.5, "tests performed", 1.042901*^6, 887398., 155503., 22835., 15100., 
  2.76, 2.35, 0.41, 400., 75.46, 3.7742157*^7, 4.037, 41.4, 16.984, 10.797, 
  44017.591, 0.5, 105.599, 7.37, 12., 16.6, "", 2.5, 82.43, 0.929}, 
 {"CAN", "North America", "Canada", "2021-02-06", 805794., 3264., 3718.857, 
  20700., 93., 106., 21349.972, 86.482, 98.533, 548.458, 2.464, 2.809, 0.82, 
  708., 18.759, 3188., 84.468, "", "", "", "", 124016., 2.2196761*^7, 
  588.116, 3.286, 103570., 2.744, 0.036, 27.8, "tests performed", 1.06437*^6, 
  895383., 168987., 21469., 16023., 2.82, 2.37, 0.45, 425., 75.46, 
  3.7742157*^7, 4.037, 41.4, 16.984, 10.797, 44017.591, 0.5, 105.599, 7.37, 
  12., 16.6, "", 2.5, 82.43, 0.929}, {"CAN", "North America", "Canada", 
  "2021-02-07", 809001., 3207., 3615.143, 20760., 60., 102.714, 21434.943, 
  84.971, 95.785, 550.048, 1.59, 2.721, 0.82, 713., 18.891, 3058., 81.023, 
  "", "", "", "", 122198., 2.2318959*^7, 591.354, 3.238, 103683., 2.747, 
  0.035, 28.7, "tests performed", 1.077297*^6, 900713., 176584., 12927., 
  17153., 2.85, 2.39, 0.47, 454., 75.46, 3.7742157*^7, 4.037, 41.4, 16.984, 
  10.797, 44017.591, 0.5, 105.599, 7.37, 12., 16.6, "", 2.5, 82.43, 0.929}, 
 {"CAN", "North America", "Canada", "2021-02-08", 812804., 3803., 3515.286, 
  20830., 70., 97.857, 21535.706, 100.763, 93.14, 551.903, 1.855, 2.593, 
  0.83, 707., 18.732, 3029., 80.255, "", "", "", "", 99304., 2.2418263*^7, 
  593.985, 2.631, 103289., 2.737, 0.034, 29.4, "tests performed", 
  1.098746*^6, 911312., 187434., 21449., 17608., 2.91, 2.41, 0.5, 467., 
  75.46, 3.7742157*^7, 4.037, 41.4, 16.984, 10.797, 44017.591, 0.5, 105.599, 
  7.37, 12., 16.6, "", 2.5, 82.43, 0.929}, {"CAN", "North America", "Canada", 
  "2021-02-09", 815487., 2683., 3477.429, 20914., 84., 96., 21606.794, 
  71.088, 92.136, 554.128, 2.226, 2.544, 0.83, 671., 17.779, 2997., 79.407, 
  "", "", "", "", 66348., 2.2484611*^7, 595.743, 1.758, 102721., 2.722, 
  0.034, 29.5, "tests performed", 1.124517*^6, 920458., 204059., 25771., 
  19474., 2.98, 2.44, 0.54, 516., 75.46, 3.7742157*^7, 4.037, 41.4, 16.984, 
  10.797, 44017.591, 0.5, 105.599, 7.37, 12., 16.6, "", 2.5, 82.43, 0.929}, 
 {"CAN", "North America", "Canada", "2021-02-10", 818755., 3268., 3477.571, 
  21007., 93., 92.286, 21693.381, 86.588, 92.14, 556.592, 2.464, 2.445, 0.83, 
  669., 17.726, 2975., 78.824, "", "", "", "", 72486., 2.2557097*^7, 597.663, 
  1.921, 102730., 2.722, 0.034, 29.5, "tests performed", 1.154277*^6, 
  930286., 223991., 29760., 21830., 3.06, 2.46, 0.59, 578., 75.46, 
  3.7742157*^7, 4.037, 41.4, 16.984, 10.797, 44017.591, 0.5, 105.599, 7.37, 
  12., 16.6, "", 2.5, 82.43, 0.929}, {"CAN", "North America", "Canada", 
  "2021-02-11", 821932., 3177., 3362.571, 21089., 82., 86.143, 21777.558, 
  84.176, 89.093, 558.765, 2.173, 2.282, 0.84, 635., 16.825, 2816., 74.612, 
  "", "", "", "", 114132., 2.2671229*^7, 600.687, 3.024, 103342., 2.738, 
  0.033, 30.7, "tests performed", 1.186689*^6, 942589., 244100., 32412., 
  23803., 3.14, 2.5, 0.65, 631., 75.46, 3.7742157*^7, 4.037, 41.4, 16.984, 
  10.797, 44017.591, 0.5, 105.599, 7.37, 12., 16.6, "", 2.5, 82.43, 0.929}, 
 {"CAN", "North America", "Canada", "2021-02-12", 824611., 2679., 3154.429, 
  21168., 79., 80.143, 21848.539, 70.982, 83.578, 560.858, 2.093, 2.123, 
  0.84, 614., 16.268, 2638., 69.895, "", "", "", "", 129621., 2.280085*^7, 
  604.122, 3.434, 104015., 2.756, 0.03, 33., "tests performed", 1.221839*^6, 
  955013., 266826., 35150., 25563., 3.24, 2.53, 0.71, 677., 75.46, 
  3.7742157*^7, 4.037, 41.4, 16.984, 10.797, 44017.591, 0.5, 105.599, 7.37, 
  12., 16.6, "", 2.5, 82.43, 0.929}, {"CAN", "North America", "Canada", 
  "2021-02-13", 828408., 3797., 3230.571, 21238., 70., 76.857, 21949.143, 
  100.604, 85.596, 562.713, 1.855, 2.036, 0.86, 594., 15.738, 2608., 69.1, 
  "", "", "", "", 121554., 2.2922404*^7, 607.342, 3.221, 103663., 2.747, 
  0.031, 32.1, "tests performed", 1.255076*^6, 967606., 287470., 33237., 
  27244., 3.33, 2.56, 0.76, 722., 75.46, 3.7742157*^7, 4.037, 41.4, 16.984, 
  10.797, 44017.591, 0.5, 105.599, 7.37, 12., 16.6, "", 2.5, 82.43, 0.929}, 
 {"CAN", "North America", "Canada", "2021-02-14", 830612., 2204., 3087.286, 
  21261., 23., 71.571, 22007.539, 58.396, 81.799, 563.322, 0.609, 1.896, 
  0.86, 593., 15.712, 2503., 66.318, "", "", "", "", 117756., 2.304016*^7, 
  610.462, 3.12, 103029., 2.73, 0.03, 33.4, "tests performed", 1.2729*^6, 
  971168., 301732., 17824., 27943., 3.37, 2.57, 0.8, 740., 75.46, 
  3.7742157*^7, 4.037, 41.4, 16.984, 10.797, 44017.591, 0.5, 105.599, 7.37, 
  12., 16.6, "", 2.5, 82.43, 0.929}, {"CAN", "North America", "Canada", 
  "2021-02-15", 832375., 1763., 2795.857, 21298., 37., 66.857, 22054.251, 
  46.712, 74.078, 564.303, 0.98, 1.771, 0.87, 598., 15.844, 2508., 66.451, 
  "", "", "", "", 98615., 2.3138775*^7, 613.075, 2.613, 102930., 2.727, 
  0.027, 36.8, "tests performed", 1.282761*^6, 972779., 309982., 9861., 
  26288., 3.4, 2.58, 0.82, 697., 75.46, 3.7742157*^7, 4.037, 41.4, 16.984, 
  10.797, 44017.591, 0.5, 105.599, 7.37, 12., 16.6, "", 2.5, 82.43, 0.929}, 
 {"CAN", "North America", "Canada", "2021-02-16", 836594., 4219., 3015.286, 
  21395., 97., 68.714, 22166.036, 111.785, 79.892, 566.873, 2.57, 1.821, 
  0.89, 605., 16.03, 2531., 67.06, "", "", "", "", 70447., 2.3209222*^7, 
  614.942, 1.867, 103516., 2.743, 0.029, 34.3, "tests performed", 
  1.308918*^6, 981148., 327770., 26157., 26343., 3.47, 2.6, 0.87, 698., 
  75.46, 3.7742157*^7, 4.037, 41.4, 16.984, 10.797, 44017.591, 0.5, 105.599, 
```
