## Supplementary material for "Modeling the waves of Covid-19": forecasting program for later stages: world-6-7.txt (part 7 of 37)

```
  7.37, 12., 16.6, "", 2.5, 82.43, 0.929}, {"CAN", "North America", "Canada", 
  "2021-02-17", 839155., 2561., 2914.286, 21439., 44., 61.714, 22233.891, 
  67.855, 77.216, 568.039, 1.166, 1.635, 0.9, 605., 16.03, 2504., 66.345, "", 
  "", "", "", 68521., 2.3277743*^7, 616.757, 1.816, 102949., 2.728, 0.028, 
  35.3, "tests performed", 1.329398*^6, 985975., 343423., 20480., 25017., 
  3.52, 2.61, 0.91, 663., 75.46, 3.7742157*^7, 4.037, 41.4, 16.984, 10.797, 
  44017.591, 0.5, 105.599, 7.37, 12., 16.6, "", 2.5, 82.43, 0.929}, 
 {"CAN", "North America", "Canada", "2021-02-18", 842590., 3435., 2951.143, 
  21509., 70., 60., 22324.903, 91.012, 78.192, 569.893, 1.855, 1.59, 0.92, 
  573., 15.182, 2497., 66.159, "", "", "", "", 88279., 2.3366022*^7, 619.096, 
  2.339, 99256., 2.63, 0.03, 33.6, "tests performed", 1.356423*^6, 993291., 
  363132., 27025., 24248., 3.59, 2.63, 0.96, 642., 75.46, 3.7742157*^7, 
  4.037, 41.4, 16.984, 10.797, 44017.591, 0.5, 105.599, 7.37, 12., 16.6, "", 
  2.5, 82.43, 0.929}, {"CAN", "North America", "Canada", "2021-02-19", 
  845673., 3083., 3008.857, 21581., 72., 59., 22406.589, 81.686, 79.721, 
  571.801, 1.908, 1.563, 0.92, 559., 14.811, 2375., 62.927, "", "", "", "", 
  120726., 2.3486748*^7, 622.295, 3.199, 97985., 2.596, 0.031, 32.6, 
  "tests performed", 1.404273*^6, 1.016579*^6, 387694., 47850., 26062., 3.72, 
  2.69, 1.03, 691., 75.46, 3.7742157*^7, 4.037, 41.4, 16.984, 10.797, 
  44017.591, 0.5, 105.599, 7.37, 12., 16.6, "", 2.5, 82.43, 0.929}, 
 {"CAN", "North America", "Canada", "2021-02-20", 848330., 2657., 2846., 
  21631., 50., 56.143, 22476.988, 70.399, 75.406, 573.126, 1.325, 1.488, 
  0.93, 543., 14.387, 2335., 61.867, "", "", "", "", 129338., 2.3616086*^7, 
  625.722, 3.427, 99097., 2.626, 0.029, 34.8, "tests performed", 1.45398*^6, 
  1.049514*^6, 404466., 49707., 28415., 3.85, 2.78, 1.07, 753., 75.46, 
  3.7742157*^7, 4.037, 41.4, 16.984, 10.797, 44017.591, 0.5, 105.599, 7.37, 
  12., 16.6, "", 2.5, 82.43, 0.929}, {"CAN", "North America", "Canada", 
  "2021-02-21", 850737., 2407., 2875., 21675., 44., 59.143, 22540.763, 
  63.775, 76.175, 574.292, 1.166, 1.567, 0.94, 555., 14.705, 2274., 60.251, 
  "", "", "", "", 112310., 2.3728396*^7, 628.697, 2.976, 98319., 2.605, 
  0.029, 34.2, "tests performed", 1.496377*^6, 1.078899*^6, 417478., 42397., 
  31925., 3.96, 2.86, 1.11, 846., 75.46, 3.7742157*^7, 4.037, 41.4, 16.984, 
  10.797, 44017.591, 0.5, 105.599, 7.37, 12., 16.6, "", 2.5, 82.43, 0.929}, 
 {"CAN", "North America", "Canada", "2021-02-22", 854190., 3453., 3116.429, 
  21720., 45., 60.286, 22632.252, 91.489, 82.572, 575.484, 1.192, 1.597, 
  0.95, 565., 14.97, 2273., 60.224, "", "", "", "", 94745., 2.3823141*^7, 
  631.208, 2.51, 97767., 2.59, 0.032, 31.4, "tests performed", 1.55811*^6, 
  1.108564*^6, 449546., 61733., 39336., 4.13, 2.94, 1.19, 1042., 75.46, 
  3.7742157*^7, 4.037, 41.4, 16.984, 10.797, 44017.591, 0.5, 105.599, 7.37, 
  12., 16.6, "", 2.5, 82.43, 0.929}, {"CAN", "North America", "Canada", 
  "2021-02-23", 857403., 3213., 2972.714, 21761., 41., 52.286, 22717.382, 
  85.13, 78.764, 576.57, 1.086, 1.385, 0.96, 574., 15.208, 2360., 62.53, "", 
  "", "", "", 69679., 2.389282*^7, 633.054, 1.846, 97657., 2.587, 0.03, 32.9, 
  "tests performed", 1.606472*^6, 1.1387*^6, 467772., 48362., 42508., 4.26, 
  3.02, 1.24, 1126., 75.46, 3.7742157*^7, 4.037, 41.4, 16.984, 10.797, 
  44017.591, 0.5, 105.599, 7.37, 12., 16.6, "", 2.5, 82.43, 0.929}, 
 {"CAN", "North America", "Canada", "2021-02-24", 860348., 2945., 3027.571, 
  21810., 49., 53., 22795.412, 78.029, 80.217, 577.868, 1.298, 1.404, 0.96, 
  588., 15.579, 2255., 59.748, "", "", "", "", 69040., 2.396186*^7, 634.883, 
  1.829, 97731., 2.589, 0.031, 32.3, "tests performed", 1.652562*^6, 
  1.170515*^6, 482047., 46090., 46166., 4.38, 3.1, 1.28, 1223., 75.46, 
  3.7742157*^7, 4.037, 41.4, 16.984, 10.797, 44017.591, 0.5, 105.599, 7.37, 
  12., 16.6, "", 2.5, 82.43, 0.929}, {"CAN", "North America", "Canada", 
  "2021-02-25", 863495., 3147., 2986.429, 21868., 58., 51.286, 22878.793, 
  83.382, 79.127, 579.405, 1.537, 1.359, 0.97, 574., 15.208, 2193., 58.105, 
  "", "", "", "", 115846., 2.4077706*^7, 637.953, 3.069, 101669., 2.694, 
  0.029, 34., "tests performed", 1.711455*^6, 1.212595*^6, 498860., 58893., 
  50719., 4.53, 3.21, 1.32, 1344., 75.46, 3.7742157*^7, 4.037, 41.4, 16.984, 
  10.797, 44017.591, 0.5, 105.599, 7.37, 12., 16.6, "", 2.5, 82.43, 0.929}, 
 {"CAN", "North America", "Canada", "2021-02-26", 866667., 3172., 2999.143, 
  21915., 47., 47.714, 22962.837, 84.044, 79.464, 580.65, 1.245, 1.264, 0.97, 
  572., 15.155, 2163., 57.31, "", "", "", "", 127724., 2.420543*^7, 641.337, 
  3.384, 102669., 2.72, 0.029, 34.2, "tests performed", 1.778706*^6, 
  1.266731*^6, 511975., 67251., 53490., 4.71, 3.36, 1.36, 1417., 75.46, 
  3.7742157*^7, 4.037, 41.4, 16.984, 10.797, 44017.591, 0.5, 105.599, 7.37, 
  12., 16.6, "", 2.5, 82.43, 0.929}, {"CAN", "North America", "Canada", 
  "2021-02-27", 869347., 2680., 3002.429, 21961., 46., 47.143, 23033.845, 
  71.008, 79.551, 581.869, 1.219, 1.249, 0.97, 553., 14.652, 2126., 56.33, 
  "", "", "", "", 122987., 2.4328417*^7, 644.595, 3.259, 101762., 2.696, 
  0.03, 33.9, "tests performed", 1.840435*^6, 1.320653*^6, 519782., 61729., 
  55208., 4.88, 3.5, 1.38, 1463., 75.46, 3.7742157*^7, 4.037, 41.4, 16.984, 
  10.797, 44017.591, 0.5, 105.599, 7.37, 12., 16.6, "", 2.5, 82.43, 0.929}, 
 {"CAN", "North America", "Canada", "2021-02-28", 871694., 2347., 2993.857, 
  21990., 29., 45., 23096.03, 62.185, 79.324, 582.638, 0.768, 1.192, 0.97, 
  568., 15.049, 2069., 54.819, "", "", "", "", 115600., 2.4444017*^7, 
  647.658, 3.063, 102232., 2.709, 0.029, 34.1, "tests performed", 
  1.887059*^6, 1.362034*^6, 525025., 46624., 55812., 5., 3.61, 1.39, 1479., 
  75.46, 3.7742157*^7, 4.037, 41.4, 16.984, 10.797, 44017.591, 0.5, 105.599, 
  7.37, 12., 16.6, "", 2.5, 82.43, 0.929}, {"CAN", "North America", "Canada", 
  "2021-03-01", 875388., 3694., 3028.286, 22014., 24., 42., 23193.905, 
  97.875, 80.236, 583.273, 0.636, 1.113, 0.98, 571., 15.129, 2114., 56.012, 
  "", "", "", "", 101453., 2.454547*^7, 650.346, 2.688, 103190., 2.734, 
  0.029, 34.1, "tests performed", 1.9462*^6, 1.407961*^6, 538239., 59141., 
  55441., 5.16, 3.73, 1.43, 1469., 75.46, 3.7742157*^7, 4.037, 41.4, 16.984, 
  10.797, 44017.591, 0.5, 105.599, 7.37, 12., 16.6, "", 2.5, 82.43, 0.929}, 
 {"CAN", "North America", "Canada", "2021-03-02", 878051., 2663., 2949.714, 
  22043., 29., 40.286, 23264.463, 70.558, 78.154, 584.042, 0.768, 1.067, 
  0.98, 578., 15.314, 2166., 57.389, "", "", "", "", 75664., 2.4621134*^7, 
  652.351, 2.005, 104045., 2.757, 0.028, 35.3, "tests performed", 
  2.018238*^6, 1.470034*^6, 548204., 72038., 58824., 5.35, 3.89, 1.45, 1559., 
  75.46, 3.7742157*^7, 4.037, 41.4, 16.984, 10.797, 44017.591, 0.5, 105.599, 
  7.37, 12., 16.6, "", 2.5, 82.43, 0.929}, {"CAN", "North America", "Canada", 
  "2021-03-03", 880835., 2784., 2926.714, 22105., 62., 42.143, 23338.226, 
  73.764, 77.545, 585.685, 1.643, 1.117, 0.99, 559., 14.811, 2138., 56.648, 
  "", "", "", "", 77132., 2.4698266*^7, 654.395, 2.044, 105201., 2.787, 
  0.028, 35.9, "tests performed", 2.0917*^6, 1.537273*^6, 554427., 73462., 
  62734., 5.54, 4.07, 1.47, 1662., 75.46, 3.7742157*^7, 4.037, 41.4, 16.984, 
  10.797, 44017.591, 0.5, 105.599, 7.37, 12., 16.6, "", 2.5, 82.43, 0.929}, 
 {"CAN", "North America", "Canada", "2021-03-04", 883815., 2980., 2902.857, 
  22152., 47., 40.571, 23417.183, 78.957, 76.913, 586.93, 1.245, 1.075, 0.99, 
  559., 14.811, 2111., 55.932, "", "", "", "", 115024., 2.481329*^7, 657.442, 
  3.048, 105083., 2.784, 0.028, 36.2, "tests performed", 2.169417*^6, 
  1.610535*^6, 558882., 77717., 65423., 5.75, 4.27, 1.48, 1733., 75.46, 
  3.7742157*^7, 4.037, 41.4, 16.984, 10.797, 44017.591, 0.5, 105.599, 7.37, 
  12., 16.6, "", 2.5, 82.43, 0.929}, {"CAN", "North America", "Canada", 
  "2021-03-05", 886782., 2967., 2873.571, 22183., 31., 38.286, 23495.795, 
  78.612, 76.137, 587.751, 0.821, 1.014, 1., 550., 14.573, 2080., 55.111, "", 
  "", "", "", 125823., 2.4939113*^7, 660.776, 3.334, 104812., 2.777, 0.027, 
  36.5, "tests performed", 2.255174*^6, 1.693203*^6, 561971., 85757., 68067., 
  5.98, 4.49, 1.49, 1803., 75.46, 3.7742157*^7, 4.037, 41.4, 16.984, 10.797, 
  44017.591, 0.5, 105.599, 7.37, 12., 16.6, "", 2.5, 82.43, 0.929}, 
 {"CAN", "North America", "Canada", "2021-03-06", 889551., 2769., 2886.286, 
  22212., 29., 35.857, 23569.162, 73.366, 76.474, 588.52, 0.768, 0.95, 1.01, 
  545., 14.44, 2031., 53.813, "", "", "", "", 128656., 2.5067769*^7, 664.185, 
  3.409, 105622., 2.799, 0.027, 36.6, "tests performed", 2.329622*^6, 
  1.765405*^6, 564217., 74448., 69884., 6.17, 4.68, 1.49, 1852., 75.46, 
  3.7742157*^7, 4.037, 41.4, 16.984, 10.797, 44017.591, 0.5, 105.599, 7.37, 
  12., 16.6, "", 2.5, 82.43, 0.929}, {"CAN", "North America", "Canada", 
  "2021-03-07", 892199., 2648., 2929.286, 22234., 22., 34.857, 23639.322, 
  70.16, 77.613, 589.103, 0.583, 0.924, 1.03, 537., 14.228, 2003., 53.071, 
  "", "", "", "", 112774., 2.5180543*^7, 667.173, 2.988, 105218., 2.788, 
  0.028, 35.9, "tests performed", 2.387189*^6, 1.82147*^6, 565719., 57567., 
  71447., 6.32, 4.83, 1.5, 1893., 75.46, 3.7742157*^7, 4.037, 41.4, 16.984, 
  10.797, 44017.591, 0.5, 105.599, 7.37, 12., 16.6, "", 2.5, 82.43, 0.929}, 
 {"CAN", "North America", "Canada", "2021-03-08", 896247., 4048., 2979.857, 
  22271., 37., 36.714, 23746.576, 107.254, 78.953, 590.083, 0.98, 0.973, 
  1.03, 541., 14.334, 2022., 53.574, "", "", "", "", 96855., 2.5277398*^7, 
  669.739, 2.566, 104561., 2.77, 0.028, 35.1, "tests performed", 2.473868*^6, 
  1.898266*^6, 575602., 86679., 75381., 6.55, 5.03, 1.53, 1997., 75.46, 
  3.7742157*^7, 4.037, 41.4, 16.984, 10.797, 44017.591, 0.5, 105.599, 7.37, 
  12., 16.6, "", 2.5, 82.43, 0.929}, {"CAN", "North America", "Canada", 
  "2021-03-09", 899175., 2928., 3017.714, 22302., 31., 37., 23824.155, 
  77.579, 79.956, 590.904, 0.821, 0.98, 1.04, 558., 14.785, 2086., 55.27, "", 
  "", "", "", 76059., 2.5353457*^7, 671.754, 2.015, 104618., 2.772, 0.029, 
  34.7, "tests performed", 2.543253*^6, 1.964221*^6, 579032., 69385., 75002., 
  6.74, 5.2, 1.53, 1987., 75.46, 3.7742157*^7, 4.037, 41.4, 16.984, 10.797, 
  44017.591, 0.5, 105.599, 7.37, 12., 16.6, "", 2.5, 82.43, 0.929}, 
 {"CAN", "North America", "Canada", "2021-03-10", 902234., 3059., 3057., 
  22330., 28., 32.143, 23905.205, 81.05, 80.997, 591.646, 0.742, 0.852, 1.04, 
  550., 14.573, 2066., 54.74, "", "", "", "", 76578., 2.5430035*^7, 673.783, 
  2.029, 104538., 2.77, 0.029, 34.2, "tests performed", 2.621289*^6, 
  2.037806*^6, 583483., 78036., 75656., 6.95, 5.4, 1.55, 2005., 75.46, 
  3.7742157*^7, 4.037, 41.4, 16.984, 10.797, 44017.591, 0.5, 105.599, 7.37, 
  12., 16.6, "", 2.5, 82.43, 0.929}, {"CAN", "North America", "Canada", 
  "2021-03-11", 905339., 3105., 3074.857, 22367., 37., 30.714, 23987.474, 
  82.269, 81.47, 592.626, 0.98, 0.814, 1.05, 549., 14.546, 2046., 54.21, "", 
  "", "", "", 113863., 2.5543898*^7, 676.8, 3.017, 104373., 2.765, 0.029, 
  33.9, "tests performed", 2.719317*^6, 2.131666*^6, 587651., 98028., 78557., 
  7.2, 5.65, 1.56, 2081., 75.46, 3.7742157*^7, 4.037, 41.4, 16.984, 10.797, 
  44017.591, 0.5, 105.599, 7.37, 12., 16.6, "", 2.5, 82.43, 0.929}, 
 {"CAN", "North America", "Canada", "2021-03-12", 908854., 3515., 3153.143, 
  22397., 30., 30.571, 24080.606, 93.132, 83.544, 593.421, 0.795, 0.81, 1.05, 
  545., 14.44, 2026., 53.68, "", "", "", "", 120366., 2.5664264*^7, 679.989, 
  3.189, 103593., 2.745, 0.03, 32.9, "tests performed", 2.830164*^6, 
  2.23949*^6, 590674., 110847., 82141., 7.5, 5.93, 1.57, 2176., 75.46, 
  3.7742157*^7, 4.037, 41.4, 16.984, 10.797, 44017.591, 0.5, 105.599, 7.37, 
  12., 16.6, "", 2.5, 82.43, 0.929}, {"CAN", "North America", "Canada", 
  "2021-03-13", 911884., 3030., 3190.429, 22426., 29., 30.571, 24160.887, 
  80.282, 84.532, 594.19, 0.768, 0.81, 1.06, 538., 14.255, 2039., 54.024, "", 
  "", "", "", 123598., 2.5787862*^7, 683.264, 3.275, 102870., 2.726, 0.031, 
  32.2, "tests performed", 2.934007*^6, 2.340676*^6, 593331., 103843., 
  86341., 7.77, 6.2, 1.57, 2288., 71.76, 3.7742157*^7, 4.037, 41.4, 16.984, 
  10.797, 44017.591, 0.5, 105.599, 7.37, 12., 16.6, "", 2.5, 82.43, 0.929}, 
 {"CAN", "North America", "Canada", "2021-03-14", 914595., 2711., 3199.429, 
  22455., 29., 31.571, 24232.717, 71.829, 84.771, 594.958, 0.768, 0.837, 
  1.07, 542., 14.361, 1935., 51.269, "", "", "", "", 113550., 2.5901412*^7, 
  686.273, 3.009, 102981., 2.729, 0.031, 32.2, "tests performed", 
  3.026665*^6, 2.431332*^6, 595333., 92658., 91354., 8.02, 6.44, 1.58, 2420., 
  71.76, 3.7742157*^7, 4.037, 41.4, 16.984, 10.797, 44017.591, 0.5, 105.599, 
  7.37, 12., 16.6, "", 2.5, 82.43, 0.929}, {"CAN", "North America", "Canada", 
  "2021-03-15", 918406., 3811., 3165.571, 22484., 29., 30.429, 24333.691, 
  100.975, 83.874, 595.726, 0.768, 0.806, 1.07, 569., 15.076, 2069., 54.819, 
  "", "", "", "", 94826., 2.5996238*^7, 688.785, 2.512, 102691., 2.721, 
  0.031, 32.4, "tests performed", 3.151305*^6, 2.550387*^6, 600918., 124640., 
  96777., 8.35, 6.76, 1.59, 2564., 71.76, 3.7742157*^7, 4.037, 41.4, 16.984, 
  10.797, 44017.591, 0.5, 105.599, 7.37, 12., 16.6, "", 2.5, 82.43, 0.929}, 
 {"CAN", "North America", "Canada", "2021-03-16", 921263., 2857., 3155.429, 
  22509., 25., 29.571, 24409.389, 75.698, 83.605, 596.389, 0.662, 0.784, 
  1.08, 568., 15.049, 2128., 56.383, "", "", "", "", 72540., 2.6068778*^7, 
  690.707, 1.922, 102189., 2.708, 0.031, 32.4, "tests performed", 
  3.271309*^6, 2.666388*^6, 604921., 120004., 104008., 8.67, 7.06, 1.6, 
  2756., 71.76, 3.7742157*^7, 4.037, 41.4, 16.984, 10.797, 44017.591, 0.5, 
  105.599, 7.37, 12., 16.6, "", 2.5, 82.43, 0.929}, 
 {"CAN", "North America", "Canada", "2021-03-17", 924670., 3407., 3205.143, 
  22543., 34., 30.429, 24499.66, 90.27, 84.922, 597.29, 0.901, 0.806, 1.1, 
  588., 15.579, 2108., 55.853, "", "", "", "", 72677., 2.6141455*^7, 692.633, 
  1.926, 101631., 2.693, 0.032, 31.7, "tests performed", 3.409996*^6, 
  2.799925*^6, 610071., 138687., 112672., 9.03, 7.42, 1.62, 2985., 71.76, 
  3.7742157*^7, 4.037, 41.4, 16.984, 10.797, 44017.591, 0.5, 105.599, 7.37, 
  12., 16.6, "", 2.5, 82.43, 0.929}, {"CAN", "North America", "Canada", 
  "2021-03-18", 928283., 3613., 3277.714, 22577., 34., 30., 24595.388, 
  95.728, 86.845, 598.191, 0.901, 0.795, 1.11, 585., 15.5, 2085., 55.243, "", 
  "", "", "", 109185., 2.625064*^7, 695.526, 2.893, 100963., 2.675, 0.032, 
  30.8, "tests performed", 3.566328*^6, 2.950647*^6, 615681., 156332., 
  121002., 9.45, 7.82, 1.63, 3206., 71.76, 3.7742157*^7, 4.037, 41.4, 16.984, 
  10.797, 44017.591, 0.5, 105.599, 7.37, 12., 16.6, "", 2.5, 82.43, 0.929}, 
 {"CAN", "North America", "Canada", "2021-03-19", 932515., 4232., 3380.143, 
  22605., 28., 29.714, 24707.517, 112.129, 89.559, 598.932, 0.742, 0.787, 
  1.13, 590., 15.632, 2102., 55.694, "", "", "", "", 121065., 2.6371705*^7, 
  698.733, 3.208, 101063., 2.678, 0.033, 29.9, "tests performed", 
  3.729312*^6, 3.107711*^6, 621601., 162984., 128450., 9.88, 8.23, 1.65, 
  3403., 71.76, 3.7742157*^7, 4.037, 41.4, 16.984, 10.797, 44017.591, 0.5, 
  105.599, 7.37, 12., 16.6, "", 2.5, 82.43, 0.929}, 
 {"CAN", "North America", "Canada", "2021-03-20", 935932., 3417., 3435.429, 
  22635., 30., 29.857, 24798.053, 90.535, 91.024, 599.727, 0.795, 0.791, 
  1.14, 582., 15.42, 2112., 55.959, "", "", "", "", 120344., 2.6492049*^7, 
  701.922, 3.189, 100598., 2.665, 0.034, 29.3, "tests performed", 
  3.862685*^6, 3.236471*^6, 626214., 133373., 132668., 10.23, 8.58, 1.66, 
  3515., 71.76, 3.7742157*^7, 4.037, 41.4, 16.984, 10.797, 44017.591, 0.5, 
  105.599, 7.37, 12., 16.6, "", 2.5, 82.43, 0.929}, 
 {"CAN", "North America", "Canada", "2021-03-21", 939057., 3125., 3494.571, 
  22656., 21., 28.714, 24880.851, 82.799, 92.591, 600.284, 0.556, 0.761, 
  1.15, 591., 15.659, 2112., 55.959, "", "", "", "", 100779., 2.6592828*^7, 
  704.592, 2.67, 98774., 2.617, 0.035, 28.3, "tests performed", 3.954285*^6, 
  3.324329*^6, 629956., 91600., 132517., 10.48, 8.81, 1.67, 3511., 71.76, 
  3.7742157*^7, 4.037, 41.4, 16.984, 10.797, 44017.591, 0.5, 105.599, 7.37, 
  12., 16.6, "", 2.5, 82.43, 0.929}, {"CAN", "North America", "Canada", 
  "2021-03-22", 943920., 4863., 3644.857, 22695., 39., 30.143, 25009.699, 
  128.848, 96.573, 601.317, 1.033, 0.799, 1.16, 594., 15.738, 2193., 58.105, 
  "", "", "", "", 111555., 2.6704383*^7, 707.548, 2.956, 101164., 2.68, 
  0.036, 27.8, "tests performed", 4.100558*^6, 3.467046*^6, 633512., 146273., 
  135608., 10.86, 9.19, 1.68, 3593., 71.76, 3.7742157*^7, 4.037, 41.4, 
  16.984, 10.797, 44017.591, 0.5, 105.599, 7.37, 12., 16.6, "", 2.5, 82.43, 
  0.929}, {"CAN", "North America", "Canada", "2021-03-23", 947489., 3569., 
  3746.571, 22715., 20., 29.429, 25104.262, 94.563, 99.268, 601.847, 0.53, 
  0.78, 1.17, 625., 16.56, 2287., 60.595, "", "", "", "", 73918., 
  2.6778301*^7, 709.506, 1.958, 101360., 2.686, 0.037, 27.1, 
  "tests performed", 4.223272*^6, 3.585845*^6, 637427., 122714., 135995., 
  11.19, 9.5, 1.69, 3603., 71.76, 3.7742157*^7, 4.037, 41.4, 16.984, 10.797, 
  44017.591, 0.5, 105.599, 7.37, 12., 16.6, "", 2.5, 82.43, 0.929}, 
 {"CAN", "North America", "Canada", "2021-03-24", 951438., 3949., 3824., 
  22739., 24., 28., 25208.893, 104.631, 101.319, 602.483, 0.636, 0.742, 1.18, 
  639., 16.931, 2278., 60.357, "", "", "", "", 80180., 2.6858481*^7, 711.631, 
  2.124, 102432., 2.714, 0.037, 26.8, "tests performed", 4.393876*^6, 
  3.751505*^6, 642371., 170604., 140554., 11.64, 9.94, 1.7, 3724., 71.76, 
  3.7742157*^7, 4.037, 41.4, 16.984, 10.797, 44017.591, 0.5, 105.599, 7.37, 
  12., 16.6, "", 2.5, 82.43, 0.929}, {"CAN", "North America", "Canada", 
  "2021-03-25", 956542., 5104., 4037., 22771., 32., 27.714, 25344.126, 
  135.233, 106.963, 603.331, 0.848, 0.734, 1.2, 635., 16.825, 2293., 60.754, 
  "", "", "", "", 119182., 2.6977663*^7, 714.789, 3.158, 103860., 2.752, 
  0.039, 25.7, "tests performed", 4.58395*^6, 3.934959*^6, 648991., 190074., 
  145375., 12.15, 10.43, 1.72, 3852., 71.76, 3.7742157*^7, 4.037, 41.4, 
  16.984, 10.797, 44017.591, 0.5, 105.599, 7.37, 12., 16.6, "", 2.5, 82.43, 
  0.929}, {"CAN", "North America", "Canada", "2021-03-26", 961567., 5025., 
  4150.286, 22809., 38., 29.143, 25477.267, 133.14, 109.964, 604.337, 1.007, 
  0.772, 1.21, 669., 17.726, 2273., 60.224, "", "", "", "", 132838., 
  2.7110501*^7, 718.308, 3.52, 105542., 2.796, 0.039, 25.4, 
  "tests performed", 4.800931*^6, 4.14364*^6, 657291., 216981., 153088., 
  12.72, 10.98, 1.74, 4056., 71.76, 3.7742157*^7, 4.037, 41.4, 16.984, 
  10.797, 44017.591, 0.5, 105.599, 7.37, 12., 16.6, "", 2.5, 82.43, 0.929}, 
 {"CAN", "North America", "Canada", "2021-03-27", 965882., 4315., 4278.571, 
  22830., 21., 27.857, 25591.595, 114.328, 113.363, 604.894, 0.556, 0.738, 
  1.22, 673., 17.832, 2343., 62.079, "", "", "", "", 123165., 2.7233666*^7, 
  721.572, 3.263, 105945., 2.807, 0.04, 24.8, "tests performed", 4.967497*^6, 
  4.304842*^6, 662655., 166566., 157830., 13.16, 11.41, 1.76, 4182., 71.76, 
  3.7742157*^7, 4.037, 41.4, 16.984, 10.797, 44017.591, 0.5, 105.599, 7.37, 
  12., 16.6, "", 2.5, 82.43, 0.929}, {"CAN", "North America", "Canada", 
  "2021-03-28", 970065., 4183., 4429.714, 22855., 25., 28.429, 25702.426, 
  110.831, 117.368, 605.556, 0.662, 0.753, 1.23, 679., 17.99, 2269., 60.118, 
  "", "", "", "", 124221., 2.7357887*^7, 724.863, 3.291, 109294., 2.896, 
  0.041, 24.7, "tests performed", 5.113935*^6, 4.447302*^6, 666633., 146438., 
  165664., 13.55, 11.78, 1.77, 4389., 71.76, 3.7742157*^7, 4.037, 41.4, 
  16.984, 10.797, 44017.591, 0.5, 105.599, 7.37, 12., 16.6, "", 2.5, 82.43, 
  0.929}, {"CAN", "North America", "Canada", "2021-03-29", 976327., 6262., 
  4629.571, 22871., 16., 25.143, 25868.341, 165.915, 122.663, 605.98, 0.424, 
  0.666, 1.23, 699., 18.52, 2221., 58.847, "", "", "", "", 108493., 
  2.746638*^7, 727.737, 2.875, 108857., 2.884, 0.043, 23.5, 
  "tests performed", 5.301234*^6, 4.62902*^6, 672214., 187299., 171525., 
  14.05, 12.26, 1.78, 4545., 71.76, 3.7742157*^7, 4.037, 41.4, 16.984, 
  10.797, 44017.591, 0.5, 105.599, 7.37, 12., 16.6, "", 2.5, 82.43, 0.929}, 
 {"CAN", "North America", "Canada", "2021-03-30", 980080., 3753., 4655.857, 
  22892., 21., 25.286, 25967.779, 99.438, 123.36, 606.537, 0.556, 0.67, 1.24, 
  704., 18.653, 2506., 66.398, "", "", "", "", 83928., 2.7550308*^7, 729.961, 
  2.224, 110287., 2.922, 0.042, 23.7, "tests performed", 5.470884*^6, 
  4.791415*^6, 679469., 169650., 178230., 14.5, 12.7, 1.8, 4722., 71.76, 
  3.7742157*^7, 4.037, 41.4, 16.984, 10.797, 44017.591, 0.5, 105.599, 7.37, 
  12., 16.6, "", 2.5, 82.43, 0.929}, {"CAN", "North America", "Canada", 
  "2021-03-31", 988808., 8728., 5338.571, 22960., 68., 31.571, 26199.033, 
  231.253, 141.448, 608.338, 1.802, 0.837, 1.25, 712., 18.865, 2516., 66.663, 
  "", "", "", "", 94212., 2.764452*^7, 732.457, 2.496, 112291., 2.975, 0.048, 
  21., "tests performed", 5.69038*^6, 5.004406*^6, 685974., 219496., 185215., 
  15.08, 13.26, 1.82, 4907., 71.76, 3.7742157*^7, 4.037, 41.4, 16.984, 
  10.797, 44017.591, 0.5, 105.599, 7.37, 12., 16.6, "", 2.5, 82.43, 0.929}, 
 {"CAN", "North America", "Canada", "2021-04-01", 994549., 5741., 5429.571, 
  22998., 38., 32.429, 26351.144, 152.111, 143.86, 609.345, 1.007, 0.859, 
  1.25, 757., 20.057, 2537., 67.219, "", "", "", "", 128335., 2.7772855*^7, 
  735.858, 3.4, 113599., 3.01, 0.048, 20.9, "tests performed", 5.896845*^6, 
  5.200717*^6, 696128., 206465., 187556., 15.62, 13.78, 1.84, 4969., 75.46, 
  3.7742157*^7, 4.037, 41.4, 16.984, 10.797, 44017.591, 0.5, 105.599, 7.37, 
  12., 16.6, "", 2.5, 82.43, 0.929}, {"CAN", "North America", "Canada", 
  "2021-04-02", 998208., 3659., 5234.429, 23011., 13., 28.857, 26448.091, 
  96.947, 138.689, 609.69, 0.344, 0.765, 1.24, 766., 20.296, 2605., 69.021, 
  "", "", "", "", 139412., 2.7912267*^7, 739.551, 3.694, 114538., 3.035, 
  0.046, 21.9, "tests performed", 6.05709*^6, 5.356913*^6, 700177., 160245., 
  179451., 16.05, 14.19, 1.86, 4755., 75.46, 3.7742157*^7, 4.037, 41.4, 
  16.984, 10.797, 44017.591, 0.5, 105.599, 7.37, 12., 16.6, "", 2.5, 82.43, 
  0.929}, {"CAN", "North America", "Canada", "2021-04-03", 1.005296*^6, 
  7088., 5630.571, 23038., 27., 29.714, 26635.892, 187.801, 149.185, 610.405, 
  0.715, 0.787, 1.26, 801., 21.223, 2597., 68.809, "", "", "", "", 134665., 
  2.8046932*^7, 743.119, 3.568, 116181., 3.078, 0.048, 20.6, 
  "tests performed", 6.258003*^6, 5.553604*^6, 704399., 200913., 184358., 
  16.58, 14.71, 1.87, 4885., 75.46, 3.7742157*^7, 4.037, 41.4, 16.984, 
  10.797, 44017.591, 0.5, 105.599, 7.37, 12., 16.6, "", 2.5, 82.43, 0.929}, 
 {"CAN", "North America", "Canada", "2021-04-04", 1.008808*^6, 3512., 
  5534.714, 23060., 22., 29.286, 26728.944, 93.052, 146.645, 610.988, 0.583, 
  0.776, 1.26, 808., 21.408, 2604., 68.994, "", "", "", "", 128624., 
  2.8175556*^7, 746.527, 3.408, 116810., 3.095, 0.047, 21.1, 
  "tests performed", 6.37211*^6, 5.667707*^6, 704403., 114107., 179739., 
  16.88, 15.02, 1.87, 4762., 75.46, 3.7742157*^7, 4.037, 41.4, 16.984, 
  10.797, 44017.591, 0.5, 105.599, 7.37, 12., 16.6, "", 2.5, 82.43, 0.929}, 
 {"CAN", "North America", "Canada", "2021-04-05", 1.01713*^6, 8322., 5829., 
  23083., 23., 30.286, 26949.44, 220.496, 154.443, 611.597, 0.609, 0.802, 
  1.28, 873., 23.131, 2426., 64.278, "", "", "", "", 103282., 2.8278838*^7, 
  749.264, 2.737, 116065., 3.075, 0.05, 19.9, "tests performed", 6.555389*^6, 
  5.836927*^6, 718462., 183279., 179165., 17.37, 15.47, 1.9, 4747., 75.46, 
  3.7742157*^7, 4.037, 41.4, 16.984, 10.797, 44017.591, 0.5, 105.599, 7.37, 
  12., 16.6, "", 2.5, 82.43, 0.929}, {"CAN", "North America", "Canada", 
  "2021-04-06", 1.027854*^6, 10724., 6824.857, 23132., 49., 34.286, 
  27233.579, 284.139, 180.828, 612.896, 1.298, 0.908, 1.29, 879., 23.29, 
  2692., 71.326, "", "", "", "", 85363., 2.8364201*^7, 751.526, 2.262, 
  116270., 3.081, 0.059, 17., "tests performed", 6.758617*^6, 6.027659*^6, 
  730958., 203228., 183962., 17.91, 15.97, 1.94, 4874., 75.46, 3.7742157*^7, 
  4.037, 41.4, 16.984, 10.797, 44017.591, 0.5, 105.599, 7.37, 12., 16.6, "", 
  2.5, 82.43, 0.929}, {"CAN", "North America", "Canada", "2021-04-07", 
  1.035242*^6, 7388., 6633.429, 23160., 28., 28.571, 27429.328, 195.749, 
  175.756, 613.637, 0.742, 0.757, 1.27, 897., 23.767, 2963., 78.506, "", "", 
  "", "", 90246., 2.8454447*^7, 753.917, 2.391, 115704., 3.066, 0.057, 17.4, 
  "tests performed", 6.990144*^6, 6.243477*^6, 746667., 231527., 185681., 
  18.52, 16.54, 1.98, 4920., 75.46, 3.7742157*^7, 4.037, 41.4, 16.984, 
  10.797, 44017.591, 0.5, 105.599, 7.37, 12., 16.6, "", 2.5, 82.43, 0.929}, 
 {"CAN", "North America", "Canada", "2021-04-08", 1.043478*^6, 8236., 
  6989.857, 23196., 36., 28.286, 27647.545, 218.218, 185.2, 614.591, 0.954, 
  0.749, 1.26, 928., 24.588, 3024., 80.123, "", "", "", "", 123638., 
  2.8578085*^7, 757.193, 3.276, 115033., 3.048, 0.061, 16.5, 
  "tests performed", 7.25256*^6, 6.488833*^6, 763727., 262416., 193674., 
  19.22, 17.19, 2.02, 5132., 75.46, 3.7742157*^7, 4.037, 41.4, 16.984, 
  10.797, 44017.591, 0.5, 105.599, 7.37, 12., 16.6, "", 2.5, 82.43, 0.929}, 
 {"CAN", "North America", "Canada", "2021-04-09", 1.05256*^6, 9082., 
  7764.571, 23236., 40., 32.143, 27888.178, 240.633, 205.727, 615.651, 1.06, 
  0.852, 1.25, 962., 25.489, 3088., 81.818, "", "", "", "", 147257., 
  2.8725342*^7, 761.094, 3.902, 116154., 3.078, 0.067, 15., 
  "tests performed", 7.569321*^6, 6.788921*^6, 780400., 316761., 216033., 
  20.06, 17.99, 2.07, 5724., 75.46, 3.7742157*^7, 4.037, 41.4, 16.984, 
  10.797, 44017.591, 0.5, 105.599, 7.37, 12., 16.6, "", 2.5, 82.43, 0.929}, 
 {"CAN", "North America", "Canada", "2021-04-10", 1.060052*^6, 7492., 
  7822.286, 23270., 34., 33.143, 28086.683, 198.505, 207.256, 616.552, 0.901, 
  0.878, 1.23, 1000., 26.496, 3141., 83.223, "", "", "", "", 150904., 
  2.8876246*^7, 765.093, 3.998, 118473., 3.139, 0.066, 15.1, 
  "tests performed", 7.814748*^6, 7.020562*^6, 794186., 245427., 222392., 
  20.71, 18.6, 2.1, 5892., 75.46, 3.7742157*^7, 4.037, 41.4, 16.984, 10.797, 
  44017.591, 0.5, 105.599, 7.37, 12., 16.6, "", 2.5, 82.43, 0.929}, 
 {"CAN", "North America", "Canada", "2021-04-11", 1.067764*^6, 7712., 
  8422.286, 23294., 24., 33.429, 28291.017, 204.334, 223.153, 617.188, 0.636, 
  0.886, 1.21, 1026., 27.184, 3187., 84.441, "", "", "", "", 141637., 
  2.9017883*^7, 768.845, 3.753, 120332., 3.188, 0.07, 14.3, 
  "tests performed", 7.996122*^6, 7.198857*^6, 797265., 181374., 232002., 
  21.19, 19.07, 2.11, 6147., 75.46, 3.7742157*^7, 4.037, 41.4, 16.984, 
  10.797, 44017.591, 0.5, 105.599, 7.37, 12., 16.6, "", 2.5, 82.43, 0.929}, 
 {"CAN", "North America", "Canada", "2021-04-12", 1.078482*^6, 10718., 
  8764.571, 23336., 42., 36.143, 28574.996, 283.98, 232.222, 618.301, 1.113, 
  0.958, 1.19, 1059., 28.059, 3388., 89.767, "", "", "", "", 129708., 
  2.9147591*^7, 772.282, 3.437, 124108., 3.288, 0.071, 14.2, 
  "tests performed", 8.330898*^6, 7.515239*^6, 815659., 334776., 253644., 
  22.07, 19.91, 2.16, 6720., 75.46, 3.7742157*^7, 4.037, 41.4, 16.984, 
  10.797, 44017.591, 0.5, 105.599, 7.37, 12., 16.6, "", 2.5, 82.43, 0.929}, 
 {"CAN", "North America", "Canada", "2021-04-13", 1.085905*^6, 7423., 8293., 
  23370., 34., 34., 28771.673, 196.677, 219.728, 619.201, 0.901, 0.901, 1.17, 
  1067., 28.271, 3605., 95.517, "", "", "", "", 110265., 2.9257856*^7, 
  775.204, 2.922, 127665., 3.383, 0.065, 15.4, "tests performed", 
  8.601331*^6, 7.772264*^6, 829067., 270433., 263245., 22.79, 20.59, 2.2, 
  6975., 75.46, 3.7742157*^7, 4.037, 41.4, 16.984, 10.797, 44017.591, 0.5, 
  105.599, 7.37, 12., 16.6, "", 2.5, 82.43, 0.929}, 
 {"CAN", "North America", "Canada", "2021-04-14", 1.094899*^6, 8994., 
  8522.429, 23428., 58., 38.286, 29009.974, 238.301, 225.807, 620.738, 1.537, 
  1.014, 1.15, 1097., 29.066, 3721., 98.59, "", "", "", "", 106751., 
  2.9364607*^7, 778.032, 2.828, 130023., 3.445, 0.066, 15.3, 
  "tests performed", 8.898865*^6, 8.058263*^6, 840602., 297534., 272674., 
  23.58, 21.35, 2.23, 7225., 75.46, 3.7742157*^7, 4.037, 41.4, 16.984, 
  10.797, 44017.591, 0.5, 105.599, 7.37, 12., 16.6, "", 2.5, 82.43, 0.929}, 
 {"CAN", "North America", "Canada", "2021-04-15", 1.104508*^6, 9609., 
  8718.571, 23482., 54., 40.857, 29264.57, 254.596, 231.004, 622.169, 1.431, 
  1.083, 1.13, 1117., 29.596, 3766., 99.782, "", "", "", "", 133832., 
  2.9498439*^7, 781.578, 3.546, 131479., 3.484, 0.066, 15.1, 
  "tests performed", 9.205307*^6, 8.350721*^6, 854586., 306442., 278964., 
  24.39, 22.13, 2.26, 7391., 75.46, 3.7742157*^7, 4.037, 41.4, 16.984, 
  10.797, 44017.591, 0.5, 105.599, 7.37, 12., 16.6, "", 2.5, 82.43, 0.929}, 
 {"CAN", "North America", "Canada", "2021-04-16", 1.113837*^6, 9329., 
  8753.857, 23531., 49., 42.143, 29511.747, 247.177, 231.938, 623.467, 1.298, 
  1.117, 1.12, 1178., 31.212, 3811., 100.975, "", "", "", "", 160320., 
  2.9658759*^7, 785.826, 4.248, 133345., 3.533, 0.066, 15.2, 
  "tests performed", 9.525732*^6, 8.64172*^6, 884012., 320425., 279487., 
  25.24, 22.9, 2.34, 7405., 75.46, 3.7742157*^7, 4.037, 41.4, 16.984, 10.797, 
  44017.591, 0.5, 105.599, 7.37, 12., 16.6, "", 2.5, 82.43, 0.929}, 
 {"CAN", "North America", "Canada", "2021-04-17", 1.121162*^6, 7325., 8730., 
  23572., 41., 43.143, 29705.827, 194.08, 231.306, 624.554, 1.086, 1.143, 
  1.1, 1213., 32.139, 3970., 105.187, "", "", "", "", 151379., 2.9810138*^7, 
  789.837, 4.011, 133413., 3.535, 0.065, 15.3, "tests performed", 
  9.779909*^6, 8.871849*^6, 908060., 254177., 280737., 25.91, 23.51, 2.41, 
  7438., 75.46, 3.7742157*^7, 4.037, 41.4, 16.984, 10.797, 44017.591, 0.5, 
  105.599, 7.37, 12., 16.6, "", 2.5, 82.43, 0.929}, 
 {"CAN", "North America", "Canada", "2021-04-18", 1.129371*^6, 8209., 8801., 
  23611., 39., 45.286, 29923.33, 217.502, 233.188, 625.587, 1.033, 1.2, 1.08, 
  1237., 32.775, 4010., 106.247, "", "", "", "", 140001., 2.9950139*^7, 
  793.546, 3.709, 133179., 3.529, 0.066, 15.1, "tests performed", 
  9.980626*^6, 9.067412*^6, 913214., 200717., 283501., 26.44, 24.02, 2.42, 
  7512., 75.46, 3.7742157*^7, 4.037, 41.4, 16.984, 10.797, 44017.591, 0.5, 
  105.599, 7.37, 12., 16.6, "", 2.5, 82.43, 0.929}, 
 {"CAN", "North America", "Canada", "2021-04-19", 1.139591*^6, 10220., 
  8729.857, 23649., 38., 44.714, 30194.114, 270.785, 231.303, 626.594, 1.007, 
  1.185, 1.06, 1262., 33.437, 4145., 109.824, "", "", "", "", 123321., 
  3.007346*^7, 796.813, 3.267, 132267., 3.504, 0.066, 15.2, 
  "tests performed", 1.0243418*^7, 9.309934*^6, 933484., 262792., 273217., 
  27.14, 24.67, 2.47, 7239., 75.46, 3.7742157*^7, 4.037, 41.4, 16.984, 
  10.797, 44017.591, 0.5, 105.599, 7.37, 12., 16.6, "", 2.5, 82.43, 0.929}, 
 {"CAN", "North America", "Canada", "2021-04-20", 1.146817*^6, 7226., 
  8701.714, 23698., 49., 46.857, 30385.571, 191.457, 230.557, 627.892, 1.298, 
  1.242, 1.04, 1295., 34.312, 4337., 114.911, "", "", "", "", 102172., 
  3.0175632*^7, 799.521, 2.707, 131111., 3.474, 0.066, 15.1, 
  "tests performed", 1.0481418*^7, 9.536454*^6, 944964., 238000., 268584., 
  27.77, 25.27, 2.5, 7116., 75.46, 3.7742157*^7, 4.037, 41.4, 16.984, 10.797, 
  44017.591, 0.5, 105.599, 7.37, 12., 16.6, "", 2.5, 82.43, 0.929}, 
 {"CAN", "North America", "Canada", "2021-04-21", 1.155053*^6, 8236., 
  8593.429, 23761., 63., 47.571, 30603.789, 218.218, 227.688, 629.561, 1.669, 
  1.26, 1.03, 1325., 35.107, 4351., 115.282, "", "", "", "", 105804., 
  3.0281436*^7, 802.324, 2.803, 130976., 3.47, 0.066, 15.2, 
  "tests performed", 1.079815*^7, 9.840205*^6, 957945., 316732., 271326., 
  28.61, 26.07, 2.54, 7189., 75.46, 3.7742157*^7, 4.037, 41.4, 16.984, 
  10.797, 44017.591, 0.5, 105.599, 7.37, 12., 16.6, "", 2.5, 82.43, 0.929}, 
 {"CAN", "North America", "Canada", "2021-04-22", 1.164108*^6, 9055., 
  8514.286, 23810., 49., 46.857, 30843.706, 239.917, 225.591, 630.86, 1.298, 
  1.242, 1.02, 1345., 35.637, 4422., 117.163, "", "", "", "", 137021., 
  3.0418457*^7, 805.954, 3.63, 131431., 3.482, 0.065, 15.4, 
  "tests performed", 1.1158636*^7, 1.0184121*^7, 974515., 360486., 279047., 
  29.57, 26.98, 2.58, 7394., 75.46, 3.7742157*^7, 4.037, 41.4, 16.984, 
  10.797, 44017.591, 0.5, 105.599, 7.37, 12., 16.6, "", 2.5, 82.43, 0.929}, 
 {"CAN", "North America", "Canada", "2021-04-23", 1.172697*^6, 8589., 
  8408.571, 23870., 60., 48.429, 31071.277, 227.57, 222.79, 632.449, 1.59, 
  1.283, 1.01, 1367., 36.219, 4354., 115.362, "", "", "", "", 140849., 
  3.0559306*^7, 809.686, 3.732, 128650., 3.409, 0.065, 15.3, 
  "tests performed", 1.1526938*^7, 1.0533458*^7, 993480., 368302., 285887., 
  30.54, 27.91, 2.63, 7575., 75.46, 3.7742157*^7, 4.037, 41.4, 16.984, 
  10.797, 44017.591, 0.5, 105.599, 7.37, 12., 16.6, "", 2.5, 82.43, 0.929}, 
 {"CAN", "North America", "Canada", "2021-04-24", 1.180065*^6, 7368., 
  8414.714, 23912., 42., 48.571, 31266.496, 195.219, 222.953, 633.562, 1.113, 
  1.287, 1., 1391., 36.855, 4350., 115.256, "", "", "", "", 145991., 
  3.0705297*^7, 813.554, 3.868, 127880., 3.388, 0.066, 15.2, 
  "tests performed", 1.1813201*^7, 1.0804552*^7, 1.008649*^6, 286263., 
  290470., 31.3, 28.63, 2.67, 7696., 75.46, 3.7742157*^7, 4.037, 41.4, 
  16.984, 10.797, 44017.591, 0.5, 105.599, 7.37, 12., 16.6, "", 2.5, 82.43, 
  0.929}, {"CAN", "North America", "Canada", "2021-04-25", 1.186991*^6, 
  6926., 8231.429, 23950., 38., 48.429, 31450.004, 183.508, 218.096, 634.569, 
  1.007, 1.283, 0.99, 1405., 37.226, 4200., 111.281, "", "", "", "", 135441., 
  3.0840738*^7, 817.143, 3.589, 127228., 3.371, 0.065, 15.5, 
  "tests performed", 1.2045041*^7, 1.1026753*^7, 1.018288*^6, 231840., 
  294916., 31.91, 29.22, 2.7, 7814., 75.46, 3.7742157*^7, 4.037, 41.4, 
  16.984, 10.797, 44017.591, 0.5, 105.599, 7.37, 12., 16.6, "", 2.5, 82.43, 
  0.929}, {"CAN", "North America", "Canada", "2021-04-26", 1.195827*^6, 
  8836., 8033.714, 24011., 61., 51.714, 31684.119, 234.115, 212.858, 636.185, 
  1.616, 1.37, 0.99, 1434., 37.995, 4384., 116.157, "", "", "", "", 119641., 
  3.0960379*^7, 820.313, 3.17, 126703., 3.357, 0.063, 15.8, 
  "tests performed", 1.2307785*^7, 1.1280635*^7, 1.02715*^6, 262744., 
  294910., 32.61, 29.89, 2.72, 7814., 75.46, 3.7742157*^7, 4.037, 41.4, 
  16.984, 10.797, 44017.591, 0.5, 105.599, 7.37, 12., 16.6, "", 2.5, 82.43, 
  0.929}, {"CAN", "North America", "Canada", "2021-04-27", 1.202672*^6, 
  6845., 7979.286, 24048., 37., 50., 31865.481, 181.362, 211.416, 637.165, 
  0.98, 1.325, 0.98, 1436., 38.048, 4491., 118.992, "", "", "", "", 104008., 
  3.1064387*^7, 823.069, 2.756, 126965., 3.364, 0.063, 15.9, 
  "tests performed", 1.2564325*^7, 1.1518249*^7, 1.046076*^6, 256540., 
  297558., 33.29, 30.52, 2.77, 7884., 75.46, 3.7742157*^7, 4.037, 41.4, 
  16.984, 10.797, 44017.591, 0.5, 105.599, 7.37, 12., 16.6, "", 2.5, 82.43, 
  0.929}, {"CAN", "North America", "Canada", "2021-04-28", 1.210918*^6, 
  8246., 7980.714, 24110., 62., 49.857, 32083.964, 218.482, 211.454, 638.808, 
  1.643, 1.321, 0.98, 1431., 37.915, 4416., 117.004, "", "", "", "", 108834., 
  3.1173221*^7, 825.952, 2.884, 127398., 3.375, 0.063, 16., 
  "tests performed", 1.2826266*^7, 1.176483*^7, 1.061436*^6, 261941., 
  289731., 33.98, 31.17, 2.81, 7677., 75.46, 3.7742157*^7, 4.037, 41.4, 
  16.984, 10.797, 44017.591, 0.5, 105.599, 7.37, 12., 16.6, "", 2.5, 82.43, 
  0.929}, {"CAN", "North America", "Canada", "2021-04-29", 1.220108*^6, 
  9190., 8000., 24165., 55., 50.714, 32327.458, 243.494, 211.965, 640.265, 
  1.457, 1.344, 0.98, 1463., 38.763, 4354., 115.362, "", "", "", "", 151954., 
  3.1325175*^7, 829.978, 4.026, 129531., 3.432, 0.062, 16.2, 
  "tests performed", 1.3131871*^7, 1.2049818*^7, 1.082053*^6, 305605., 
  281891., 34.79, 31.93, 2.87, 7469., 75.46, 3.7742157*^7, 4.037, 41.4, 
  16.984, 10.797, 44017.591, 0.5, 105.599, 7.37, 12., 16.6, "", 2.5, 82.43, 
  0.929}, {"CAN", "North America", "Canada", "2021-04-30", 1.228367*^6, 
  8259., 7952.857, 24220., 55., 50., 32546.285, 218.827, 210.715, 641.723, 
  1.457, 1.325, 0.97, 1456., 38.578, 4303., 114.01, "", "", "", "", 154117., 
  3.1479292*^7, 834.062, 4.083, 131427., 3.482, 0.061, 16.5, 
  "tests performed", 1.3420198*^7, 1.2330084*^7, 1.090114*^6, 288327., 
  270466., 35.56, 32.67, 2.89, 7166., 75.46, 3.7742157*^7, 4.037, 41.4, 
  16.984, 10.797, 44017.591, 0.5, 105.599, 7.37, 12., 16.6, "", 2.5, 82.43, 
  0.929}, {"CAN", "North America", "Canada", "2021-05-01", 1.234912*^6, 
  6545., 7835.286, 24245., 25., 47.571, 32719.699, 173.414, 207.6, 642.385, 
  0.662, 1.26, 0.97, 1469., 38.922, 4236., 112.235, "", "", "", "", 150510., 
  3.1629802*^7, 838.05, 3.988, 132072., 3.499, 0.059, 16.9, 
  "tests performed", 1.3652375*^7, 1.2534545*^7, 1.11783*^6, 232177., 
  262739., 36.17, 33.21, 2.96, 6961., 75.46, 3.7742157*^7, 4.037, 41.4, 
  16.984, 10.797, 44017.591, 0.5, 105.599, 7.37, 12., 16.6, "", 2.5, 82.43, 
  0.929}, {"CAN", "North America", "Canada", "2021-05-02", 1.240878*^6, 
  5966., 7698.143, 24269., 24., 45.571, 32877.771, 158.073, 203.967, 643.021, 
  0.636, 1.207, 0.96, 1468., 38.895, 4068., 107.784, "", "", "", "", 126896., 
  3.1756698*^7, 841.412, 3.362, 130851., 3.467, 0.059, 17., 
  "tests performed", 1.3825476*^7, 1.2696698*^7, 1.128778*^6, 173101., 
  254348., 36.63, 33.64, 2.99, 6739., 75.46, 3.7742157*^7, 4.037, 41.4, 
  16.984, 10.797, 44017.591, 0.5, 105.599, 7.37, 12., 16.6, "", 2.5, 82.43, 
  0.929}, {"CAN", "North America", "Canada", "2021-05-03", 1.251811*^6, 
  10933., 7997.714, 24334., 65., 46.143, 33167.447, 289.676, 211.904, 
  644.743, 1.722, 1.223, 0.96, 1462., 38.737, 4045., 107.175, "", "", "", "", 
  141190., 3.1897888*^7, 845.153, 3.741, 133930., 3.549, 0.06, 16.7, 
  "tests performed", 1.405149*^7, 1.2914613*^7, 1.136877*^6, 226014., 
  249101., 37.23, 34.22, 3.01, 6600., 75.46, 3.7742157*^7, 4.037, 41.4, 
  16.984, 10.797, 44017.591, 0.5, 105.599, 7.37, 12., 16.6, "", 2.5, 82.43, 
  0.929}, {"CAN", "North America", "Canada", "2021-05-04", 1.258449*^6, 
  6638., 7968.143, 24400., 66., 50.286, 33343.325, 175.878, 211.12, 646.492, 
  1.749, 1.332, 0.95, 1462., 38.737, 4311., 114.222, "", "", "", "", 111601., 
  3.2009489*^7, 848.11, 2.957, 135015., 3.577, 0.059, 16.9, 
  "tests performed", 1.4284234*^7, 1.3128106*^7, 1.156128*^6, 232744., 
  245701., 37.85, 34.78, 3.06, 6510., 75.46, 3.7742157*^7, 4.037, 41.4, 
  16.984, 10.797, 44017.591, 0.5, 105.599, 7.37, 12., 16.6, "", 2.5, 82.43, 
  0.929}, {"CAN", "North America", "Canada", "2021-05-05", 1.266249*^6, 
  7800., 7904.429, 24437., 37., 46.714, 33549.99, 206.665, 209.432, 647.472, 
  0.98, 1.238, 0.94, 1438., 38.101, 4213., 111.626, "", "", "", "", 118179., 
  3.2127668*^7, 851.241, 3.131, 136350., 3.613, 0.058, 17.2, 
  "tests performed", 1.4568067*^7, 1.3394105*^7, 1.173962*^6, 283833., 
  248829., 38.6, 35.49, 3.11, 6593., 75.46, 3.7742157*^7, 4.037, 41.4, 
  16.984, 10.797, 44017.591, 0.5, 105.599, 7.37, 12., 16.6, "", 2.5, 82.43, 
  0.929}, {"CAN", "North America", "Canada", "2021-05-06", 1.274206*^6, 
  7957., 7728.286, 24479., 42., 44.857, 33760.816, 210.825, 204.765, 648.585, 
  1.113, 1.189, 0.93, 1425., 37.756, 4066., 107.731, "", "", "", "", 138592., 
  3.226626*^7, 854.913, 3.672, 134441., 3.562, 0.057, 17.4, 
  "tests performed", 1.4924694*^7, 1.3728528*^7, 1.196166*^6, 356627., 
  256118., 39.54, 36.37, 3.17, 6786., 75.46, 3.7742157*^7, 4.037, 41.4, 
  16.984, 10.797, 44017.591, 0.5, 105.599, 7.37, 12., 16.6, "", 2.5, 82.43, 
  0.929}, {"CAN", "North America", "Canada", "2021-05-07", 1.281846*^6, 
  7640., 7639.857, 24523., 44., 43.286, 33963.242, 202.426, 202.422, 649.751, 
  1.166, 1.147, 0.91, 1409., 37.332, 4035., 106.91, "", "", "", "", 142659., 
  3.2408919*^7, 858.693, 3.78, 132804., 3.519, 0.058, 17.4, 
  "tests performed", 1.5325183*^7, 1.4104164*^7, 1.221019*^6, 400489., 
  272141., 40.6, 37.37, 3.24, 7211., 75.46, 3.7742157*^7, 4.037, 41.4, 
  16.984, 10.797, 44017.591, 0.5, 105.599, 7.37, 12., 16.6, "", 2.5, 82.43, 
  0.929}, {"CAN", "North America", "Canada", "2021-05-08", 1.287932*^6, 
  6086., 7574.286, 24554., 31., 44.143, 34124.494, 161.252, 200.685, 650.572, 
  0.821, 1.17, 0.9, 1391., 36.855, 3913., 103.677, "", "", "", "", 140834., 
  3.2549753*^7, 862.424, 3.731, 131422., 3.482, 0.058, 17.4, 
  "tests performed", 1.5652046*^7, 1.4411049*^7, 1.240997*^6, 326863., 
  285667., 41.47, 38.18, 3.29, 7569., 75.46, 3.7742157*^7, 4.037, 41.4, 
  16.984, 10.797, 44017.591, 0.5, 105.599, 7.37, 12., 16.6, "", 2.5, 82.43, 
  0.929}, {"CAN", "North America", "Canada", "2021-05-09", 1.293625*^6, 
  5693., 7535.286, 24577., 23., 44., 34275.333, 150.839, 199.652, 651.182, 
  0.609, 1.166, 0.89, 1386., 36.723, 3720., 98.564, "", "", "", "", 107001., 
  3.2656754*^7, 865.259, 2.835, 128579., 3.407, 0.059, 17.1, 
  "tests performed", 1.5917555*^7, 1.4668624*^7, 1.248931*^6, 265509., 
  298868., 42.17, 38.87, 3.31, 7919., 75.46, 3.7742157*^7, 4.037, 41.4, 
  16.984, 10.797, 44017.591, 0.5, 105.599, 7.37, 12., 16.6, "", 2.5, 82.43, 
  0.929}, {"CAN", "North America", "Canada", "2021-05-10", 1.302489*^6, 
  8864., 7239.714, 24660., 83., 46.571, 34510.19, 234.857, 191.82, 653.381, 
  2.199, 1.234, 0.88, 1368., 36.246, 3721., 98.59, "", "", "", "", 90029., 
  3.2746783*^7, 867.645, 2.385, 121271., 3.213, 0.06, 16.8, 
  "tests performed", 1.6258155*^7, 1.499103*^7, 1.267125*^6, 340600., 
  315238., 43.08, 39.72, 3.36, 8352., 75.46, 3.7742157*^7, 4.037, 41.4, 
  16.984, 10.797, 44017.591, 0.5, 105.599, 7.37, 12., 16.6, "", 2.5, 82.43, 
  0.929}, {"CAN", "North America", "Canada", "2021-05-11", 1.307863*^6, 
  5374., 7059.143, 24693., 33., 41.857, 34652.577, 142.387, 187.036, 654.255, 
  0.874, 1.109, 0.86, 1345., 35.637, 3905., 103.465, "", "", "", "", 120569., 
  3.2867352*^7, 870.839, 3.195, 122552., 3.247, 0.058, 17.4, 
  "tests performed", 1.6557932*^7, 1.5272541*^7, 1.285391*^6, 299777., 
  324814., 43.87, 40.47, 3.41, 8606., 75.46, 3.7742157*^7, 4.037, 41.4, 
  16.984, 10.797, 44017.591, 0.5, 105.599, 7.37, 12., 16.6, "", 2.5, 82.43, 
  0.929}, {"CAN", "North America", "Canada", "2021-05-12", 1.31442*^6, 6557., 
  6881.571, 24755., 62., 45.429, 34826.308, 173.731, 182.331, 655.898, 1.643, 
  1.204, 0.85, 1329., 35.213, 3832., 101.531, "", "", "", "", 133776., 
  3.3001128*^7, 874.384, 3.544, 124780., 3.306, 0.055, 18.1, 
  "tests performed", 1.6904709*^7, 1.5596419*^7, 1.30829*^6, 346777., 
  333806., 44.79, 41.32, 3.47, 8844., 75.46, 3.7742157*^7, 4.037, 41.4, 
  16.984, 10.797, 44017.591, 0.5, 105.599, 7.37, 12., 16.6, "", 2.5, 82.43, 
  0.929}, {"CAN", "North America", "Canada", "2021-05-13", 1.320206*^6, 
  5786., 6571.429, 24802., 47., 46.143, 34979.612, 153.303, 174.114, 657.143, 
  1.245, 1.223, 0.84, 1330., 35.239, 3783., 100.233, "", "", "", "", 129090., 
  3.3130218*^7, 877.804, 3.42, 123423., 3.27, 0.053, 18.8, "tests performed", 
  1.7297879*^7, 1.5961692*^7, 1.336187*^6, 393170., 339026., 45.83, 42.29, 
  3.54, 8983., 75.46, 3.7742157*^7, 4.037, 41.4, 16.984, 10.797, 44017.591, 
  0.5, 105.599, 7.37, 12., 16.6, "", 2.5, 82.43, 0.929}, 
 {"CAN", "North America", "Canada", "2021-05-14", 1.326989*^6, 6783., 6449., 
  24857., 55., 47.714, 35159.331, 179.719, 170.87, 658.6, 1.457, 1.264, 0.82, 
  1343., 35.584, 3700., 98.034, "", "", "", "", 130406., 3.3260624*^7, 
  881.259, 3.455, 121672., 3.224, 0.053, 18.9, "tests performed", 
  1.7734322*^7, 1.6363943*^7, 1.370379*^6, 436443., 344163., 46.99, 43.36, 
  3.63, 9119., 75.46, 3.7742157*^7, 4.037, 41.4, 16.984, 10.797, 44017.591, 
  0.5, 105.599, 7.37, 12., 16.6, "", 2.5, 82.43, 0.929}, 
 {"CAN", "North America", "Canada", "2021-05-15", 1.33148*^6, 4491., 
  6221.143, 24884., 27., 47.143, 35278.323, 118.992, 164.833, 659.316, 0.715, 
  1.249, 0.81, 1346., 35.663, 3621., 95.94, "", "", "", "", 123074., 
  3.3383698*^7, 884.52, 3.261, 119135., 3.157, 0.052, 19.2, 
  "tests performed", 1.8098814*^7, 1.6703298*^7, 1.395516*^6, 364492., 
  349538., 47.95, 44.26, 3.7, 9261., 75.46, 3.7742157*^7, 4.037, 41.4, 
  16.984, 10.797, 44017.591, 0.5, 105.599, 7.37, 12., 16.6, "", 2.5, 82.43, 
  0.929}, {"CAN", "North America", "Canada", "2021-05-16", 1.335782*^6, 
  4302., 6022.429, 24904., 20., 46.714, 35392.307, 113.984, 159.568, 659.846, 
  0.53, 1.238, 0.8, 1350., 35.769, 3333., 88.31, "", "", "", "", 98467., 
  3.3482165*^7, 887.129, 2.609, 117916., 3.124, 0.051, 19.6, 
  "tests performed", 1.841588*^7, 1.7004917*^7, 1.410963*^6, 317066., 
  356904., 48.79, 45.06, 3.74, 9456., 75.46, 3.7742157*^7, 4.037, 41.4, 
  16.984, 10.797, 44017.591, 0.5, 105.599, 7.37, 12., 16.6, "", 2.5, 82.43, 
  0.929}, {"CAN", "North America", "Canada", "2021-05-17", 1.342206*^6, 
  6424., 5673.857, 24964., 60., 43.429, 35562.514, 170.208, 150.332, 661.435, 
  1.59, 1.151, 0.79, 1332., 35.292, 3362., 89.078, "", "", "", "", 110108., 
  3.3592273*^7, 890.046, 2.917, 120784., 3.2, 0.047, 21.3, "tests performed", 
  1.8805903*^7, 1.7381262*^7, 1.424641*^6, 390023., 363964., 49.83, 46.05, 
  3.77, 9643., 75.46, 3.7742157*^7, 4.037, 41.4, 16.984, 10.797, 44017.591, 
  0.5, 105.599, 7.37, 12., 16.6, "", 2.5, 82.43, 0.929}, 
 {"CAN", "North America", "Canada", "2021-05-18", 1.346083*^6, 3877., 5460., 
  24999., 35., 43.714, 35665.238, 102.723, 144.666, 662.363, 0.927, 1.158, 
  0.77, 1321., 35.001, 3552., 94.112, "", "", "", "", 76001., 3.3668274*^7, 
  892.06, 2.014, 114417., 3.032, 0.048, 21., "tests performed", 1.9088798*^7, 
  1.7638053*^7, 1.450745*^6, 282895., 361552., 50.58, 46.73, 3.84, 9580., 
  75.46, 3.7742157*^7, 4.037, 41.4, 16.984, 10.797, 44017.591, 0.5, 105.599, 
  7.37, 12., 16.6, "", 2.5, 82.43, 0.929}, {"CAN", "North America", "Canada", 
  "2021-05-19", 1.350897*^6, 4814., 5211., 25050., 51., 42.143, 35792.787, 
  127.55, 138.068, 663.714, 1.351, 1.117, 0.76, 1283., 33.994, 3432., 90.933, 
  "", "", "", "", 85837., 3.3754111*^7, 894.334, 2.274, 107569., 2.85, 0.048, 
  20.6, "tests performed", 1.9444593*^7, 1.7958575*^7, 1.486018*^6, 355795., 
  362841., 51.52, 47.58, 3.94, 9614., 75.46, 3.7742157*^7, 4.037, 41.4, 
  16.984, 10.797, 44017.591, 0.5, 105.599, 7.37, 12., 16.6, "", 2.5, 82.43, 
  0.929}, {"CAN", "North America", "Canada", "2021-05-20", 1.355733*^6, 
  4836., 5075.286, 25093., 43., 41.571, 35920.92, 128.133, 134.473, 664.853, 
  1.139, 1.101, 0.74, 1243., 32.934, 3301., 87.462, "", "", "", "", 109518., 
  3.3863629*^7, 897.236, 2.902, 104773., 2.776, 0.048, 20.6, 
  "tests performed", 1.9841562*^7, 1.8312021*^7, 1.529541*^6, 396969., 
  363383., 52.57, 48.52, 4.05, 9628., 75.46, 3.7742157*^7, 4.037, 41.4, 
  16.984, 10.797, 44017.591, 0.5, 105.599, 7.37, 12., 16.6, "", 2.5, 82.43, 
  0.929}, {"CAN", "North America", "Canada", "2021-05-21", 1.360264*^6, 
  4531., 4753.571, 25148., 55., 41.571, 36040.971, 120.051, 125.949, 666.311, 
  1.457, 1.101, 0.73, 1233., 32.669, 3182., 84.309, "", "", "", "", 115414., 
  3.3979043*^7, 900.294, 3.058, 102631., 2.719, 0.046, 21.6, 
  "tests performed", 2.0329783*^7, 1.8748185*^7, 1.581598*^6, 488221., 
  370780., 53.86, 49.67, 4.19, 9824., 75.46, 3.7742157*^7, 4.037, 41.4, 
  16.984, 10.797, 44017.591, 0.5, 105.599, 7.37, 12., 16.6, "", 2.5, 82.43, 
  0.929}, {"CAN", "North America", "Canada", "2021-05-22", 1.363519*^6, 
  3255., 4577., 25180., 32., 42.286, 36127.214, 86.243, 121.27, 667.158, 
  0.848, 1.12, 0.72, 1204., 31.901, 3070., 81.341, "", "", "", "", 104070., 
  3.4083113*^7, 903.052, 2.757, 99916., 2.647, 0.046, 21.8, 
  "tests performed", 2.0718109*^7, 1.9088516*^7, 1.629593*^6, 388326., 
  374185., 54.89, 50.58, 4.32, 9914., 75.46, 3.7742157*^7, 4.037, 41.4, 
  16.984, 10.797, 44017.591, 0.5, 105.599, 7.37, 12., 16.6, "", 2.5, 82.43, 
  0.929}, {"CAN", "North America", "Canada", "2021-05-23", 1.366475*^6, 
  2956., 4384.714, 25206., 26., 43.143, 36205.535, 78.321, 116.176, 667.847, 
  0.689, 1.143, 0.71, 1190., 31.53, 2888., 76.519, "", "", "", "", 73772., 
  3.4156885*^7, 905.006, 1.955, 96389., 2.554, 0.045, 22., "tests performed", 
  2.1026606*^7, 1.9372979*^7, 1.653627*^6, 308497., 372961., 55.71, 51.33, 
  4.38, 9882., 75.46, 3.7742157*^7, 4.037, 41.4, 16.984, 10.797, 44017.591, 
  0.5, 105.599, 7.37, 12., 16.6, "", 2.5, 82.43, 0.929}, 
 {"CAN", "North America", "Canada", "2021-05-24", 1.368241*^6, 1766., 
  3719.286, 25231., 25., 38.143, 36252.327, 46.791, 98.545, 668.51, 0.662, 
  1.011, 0.7, 1177., 31.185, 2860., 75.777, "", "", "", "", 61928., 
  3.4218813*^7, 906.647, 1.641, 89506., 2.372, 0.042, 24.1, 
  "tests performed", 2.1381544*^7, 1.9709001*^7, 1.672543*^6, 354938., 
  367949., 56.65, 52.22, 4.43, 9749., 75.46, 3.7742157*^7, 4.037, 41.4, 
  16.984, 10.797, 44017.591, 0.5, 105.599, 7.37, 12., 16.6, "", 2.5, 82.43, 
  0.929}, {"CAN", "North America", "Canada", "2021-05-25", 1.371941*^6, 
  3700., 3694., 25269., 38., 38.571, 36350.36, 98.034, 97.875, 669.517, 
  1.007, 1.022, 0.7, 1174., 31.106, 2837., 75.168, "", "", "", "", 96538., 
  3.4315351*^7, 909.205, 2.558, 92440., 2.449, 0.04, 25., "tests performed", 
  2.1637723*^7, 1.9942129*^7, 1.695594*^6, 256179., 364132., 57.33, 52.84, 
  4.49, 9648., 75.46, 3.7742157*^7, 4.037, 41.4, 16.984, 10.797, 44017.591, 
  0.5, 105.599, 7.37, 12., 16.6, "", 2.5, 82.43, 0.929}, 
 {"CAN", "North America", "Canada", "2021-05-26", 1.374272*^6, 2331., 
  3339.286, 25303., 34., 36.143, 36412.121, 61.761, 88.476, 670.417, 0.901, 
  0.958, 0.7, 1149., 30.443, 2851., 75.539, "", "", "", "", 56992., 
  3.4372343*^7, 910.715, 1.51, 88319., 2.34, 0.038, 26.4, "tests performed", 
  2.1939046*^7, 2.0195328*^7, 1.743718*^6, 301323., 356350., 58.13, 53.51, 
  4.62, 9442., 75.46, 3.7742157*^7, 4.037, 41.4, 16.984, 10.797, 44017.591, 
  0.5, 105.599, 7.37, 12., 16.6, "", 2.5, 82.43, 0.929}, 
 {"CAN", "North America", "Canada", "2021-05-27", 1.378993*^6, 4721., 
  3322.857, 25393., 90., 42.857, 36537.207, 125.086, 88.041, 672.802, 2.385, 
  1.136, 0.71, 1108., 29.357, 2796., 74.082, "", "", "", "", 77218., 
  3.4449561*^7, 912.761, 2.046, 83705., 2.218, 0.04, 25.2, "tests performed", 
  2.2347313*^7, 2.0539206*^7, 1.808107*^6, 408267., 357964., 59.21, 54.42, 
  4.79, 9484., 75.46, 3.7742157*^7, 4.037, 41.4, 16.984, 10.797, 44017.591, 
  0.5, 105.599, 7.37, 12., 16.6, "", 2.5, 82.43, 0.929}, 
 {"CAN", "North America", "Canada", "2021-05-28", 1.382107*^6, 3114., 
  3120.429, 25424., 31., 39.429, 36619.714, 82.507, 82.678, 673.623, 0.821, 
  1.045, 0.7, 1078., 28.562, 2707., 71.724, "", "", "", "", 100596., 
  3.4550157*^7, 915.426, 2.665, 81588., 2.162, 0.038, 26.1, 
  "tests performed", 2.2810709*^7, 2.0932071*^7, 1.878638*^6, 463396., 
  354418., 60.44, 55.46, 4.98, 9391., 75.46, 3.7742157*^7, 4.037, 41.4, 
  16.984, 10.797, 44017.591, 0.5, 105.599, 7.37, 12., 16.6, "", 2.5, 82.43, 
  0.929}, {"CAN", "North America", "Canada", "2021-05-29", 1.384373*^6, 
  2266., 2979.143, 25451., 27., 38.714, 36679.753, 60.039, 78.934, 674.339, 
  0.715, 1.026, 0.69, 1050., 27.82, 2556., 67.723, "", "", "", "", 100197., 
  3.4650354*^7, 918.081, 2.655, 81034., 2.147, 0.037, 27.2, 
  "tests performed", 2.3157029*^7, 2.120789*^7, 1.949139*^6, 346320., 
  348417., 61.36, 56.19, 5.16, 9232., 73.61, 3.7742157*^7, 4.037, 41.4, 
  16.984, 10.797, 44017.591, 0.5, 105.599, 7.37, 12., 16.6, "", 2.5, 82.43, 
  0.929}, {"CAN", "North America", "Canada", "2021-05-30", 1.386358*^6, 
  1985., 2840.429, 25473., 22., 38.143, 36732.347, 52.594, 75.259, 674.922, 
  0.583, 1.011, 0.69, 1040., 27.555, 2320., 61.47, "", "", "", "", 66999., 
  3.4717353*^7, 919.856, 1.775, 80067., 2.121, 0.035, 28.2, 
  "tests performed", 2.3472216*^7, 2.1458697*^7, 2.013519*^6, 315187., 
  349373., 62.19, 56.86, 5.33, 9257., 73.61, 3.7742157*^7, 4.037, 41.4, 
  16.984, 10.797, 44017.591, 0.5, 105.599, 7.37, 12., 16.6, "", 2.5, 82.43, 
  0.929}, {"CAN", "North America", "Canada", "2021-05-31", 1.389328*^6, 
  2970., 3012.429, 25528., 55., 42.429, 36811.039, 78.692, 79.816, 676.379, 
  1.457, 1.124, 0.68, 1032., 27.343, 2246., 59.509, "", "", "", "", 72716., 
  3.4790069*^7, 921.783, 1.927, 81608., 2.162, 0.037, 27.1, 
  "tests performed", 2.3862397*^7, 2.1783824*^7, 2.078573*^6, 390181., 
  354408., 63.22, 57.72, 5.51, 9390., 73.61, 3.7742157*^7, 4.037, 41.4, 
  16.984, 10.797, 44017.591, 0.5, 105.599, 7.37, 12., 16.6, "", 2.5, 82.43, 
  0.929}, {"CAN", "North America", "Canada", "2021-06-01", 1.390979*^6, 
  1651., 2719.714, 25546., 18., 39.571, 36854.783, 43.744, 72.06, 676.856, 
  0.477, 1.048, 0.67, 988., 26.178, 2308., 61.152, "", "", "", "", 72790., 
  3.4862859*^7, 923.711, 1.929, 78215., 2.072, 0.035, 28.8, 
  "tests performed", 2.4169346*^7, 2.2007819*^7, 2.161527*^6, 306949., 
  361660., 64.04, 58.31, 5.73, 9582., 73.61, 3.7742157*^7, 4.037, 41.4, 
  16.984, 10.797, 44017.591, 0.5, 105.599, 7.37, 12., 16.6, "", 2.5, 82.43, 
  0.929}, {"CAN", "North America", "Canada", "2021-06-02", 1.393163*^6, 
  2184., 2698.714, 25590., 44., 41., 36912.649, 57.866, 71.504, 678.022, 
  1.166, 1.086, 0.66, 953., 25.25, 2172., 57.548, "", "", "", "", 65068., 
  3.4927927*^7, 925.435, 1.724, 79369., 2.103, 0.034, 29.4, 
  "tests performed", 2.4522064*^7, 2.2258278*^7, 2.263786*^6, 352718., 
  369003., 64.97, 58.97, 6., 9777., 73.61, 3.7742157*^7, 4.037, 41.4, 16.984, 
  10.797, 44017.591, 0.5, 105.599, 7.37, 12., 16.6, "", 2.5, 82.43, 0.929}, 
 {"CAN", "North America", "Canada", "2021-06-03", 1.395336*^6, 2173., 
  2334.714, 25627., 37., 33.429, 36970.224, 57.575, 61.86, 679.002, 0.98, 
  0.886, 0.65, 898., 23.793, 2107., 55.826, "", "", "", "", 89777., 
  3.5017704*^7, 927.814, 2.379, 81163., 2.15, 0.029, 34.8, "tests performed", 
  2.4933524*^7, 2.2530589*^7, 2.402935*^6, 411460., 369459., 66.06, 59.7, 
  6.37, 9789., 73.61, 3.7742157*^7, 4.037, 41.4, 16.984, 10.797, 44017.591, 
  0.5, 105.599, 7.37, 12., 16.6, "", 2.5, 82.43, 0.929}, 
 {"CAN", "North America", "Canada", "2021-06-04", 1.39737*^6, 2034., 
  2180.429, 25668., 41., 34.857, 37024.116, 53.892, 57.772, 680.088, 1.086, 
  0.924, 0.65, 852., 22.574, 2010., 53.256, "", "", "", "", 86977., 
  3.5104681*^7, 930.119, 2.305, 79218., 2.099, 0.028, 36.3, 
  "tests performed", 2.5397448*^7, 2.2825634*^7, 2.571814*^6, 463924., 
  369534., 67.29, 60.48, 6.81, 9791., 73.61, 3.7742157*^7, 4.037, 41.4, 
  16.984, 10.797, 44017.591, 0.5, 105.599, 7.37, 12., 16.6, "", 2.5, 82.43, 
  0.929}, {"CAN", "North America", "Canada", "2021-06-05", 1.398719*^6, 
  1349., 2049.429, 25686., 18., 33.571, 37059.859, 35.743, 54.301, 680.565, 
  0.477, 0.889, 0.65, 834., 22.097, 1924., 50.977, "", "", "", "", 58250., 
  3.5162931*^7, 931.662, 1.543, 73225., 1.94, 0.028, 35.7, "tests performed", 
  2.5772487*^7, 2.3057551*^7, 2.714936*^6, 375039., 373637., 68.29, 61.09, 
  7.19, 9900., "", 3.7742157*^7, 4.037, 41.4, 16.984, 10.797, 44017.591, 0.5, 
  105.599, 7.37, 12., 16.6, "", 2.5, 82.43, 0.929}, 
 {"CAN", "North America", "Canada", "2021-06-06", 1.400093*^6, 1374., 
  1962.143, 25694., 8., 31.571, 37096.263, 36.405, 51.988, 680.777, 0.212, 
  0.837, 0.65, 815., 21.594, 1840., 48.752, "", "", "", "", 8248., 
  3.5171179*^7, 931.88, 0.219, 64832., 1.718, 0.03, 33., "tests performed", 
  2.6095464*^7, 2.3253261*^7, 2.842203*^6, 322977., 374750., 69.14, 61.61, 
  7.53, 9929., "", 3.7742157*^7, 4.037, 41.4, 16.984, 10.797, 44017.591, 0.5, 
  105.599, 7.37, 12., 16.6, "", 2.5, 82.43, 0.929}, 
 {"CAN", "North America", "Canada", "2021-06-07", 1.401912*^6, 1819., 
  1797.714, 25741., 47., 30.429, 37144.459, 48.195, 47.631, 682.022, 1.245, 
  0.806, "", "", "", "", "", "", "", "", "", 146126., 3.5317305*^7, 935.752, 
  3.872, 75319., 1.996, 0.024, 41.9, "tests performed", 2.6503428*^7, 
  2.3507511*^7, 2.995917*^6, 407964., 377290., 70.22, 62.28, 7.94, 9997., "", 
  3.7742157*^7, 4.037, 41.4, 16.984, 10.797, 44017.591, 0.5, 105.599, 7.37, 
  12., 16.6, "", 2.5, 82.43, 0.929}, {"CPV", "Africa", "Cape Verde", 
  "2020-03-20", 1., 1., "", "", "", "", 1.799, 1.799, "", "", "", "", "", "", 
  "", "", "", "", "", "", "", "", "", "", "", "", "", "", "", "", "", "", "", 
  "", "", "", "", "", "", 43.52, 555988., 135.58, 25.7, 4.46, 3.437, 
  6222.554, "", 182.219, 2.42, 2.1, 16.5, "", 2.1, 72.98, 0.665}, 
 {"CPV", "Africa", "Cape Verde", "2020-03-21", 3., 2., "", "", "", "", 5.396, 
  3.597, "", "", "", "", "", "", "", "", "", "", "", "", "", "", "", "", "", 
  "", "", "", "", "", "", "", "", "", "", "", "", "", "", 43.52, 555988., 
  135.58, 25.7, 4.46, 3.437, 6222.554, "", 182.219, 2.42, 2.1, 16.5, "", 2.1, 
  72.98, 0.665}, {"CPV", "Africa", "Cape Verde", "2020-03-22", 3., 0., "", 
  "", "", "", 5.396, 0., "", "", "", "", "", "", "", "", "", "", "", "", "", 
  "", "", "", "", "", "", "", "", "", "", "", "", "", "", "", "", "", "", 
  43.52, 555988., 135.58, 25.7, 4.46, 3.437, 6222.554, "", 182.219, 2.42, 
  2.1, 16.5, "", 2.1, 72.98, 0.665}, {"CPV", "Africa", "Cape Verde", 
  "2020-03-23", 3., 0., "", "", "", "", 5.396, 0., "", "", "", "", "", "", 
  "", "", "", "", "", "", "", "", "", "", "", "", "", "", "", "", "", "", "", 
  "", "", "", "", "", "", 50.93, 555988., 135.58, 25.7, 4.46, 3.437, 
  6222.554, "", 182.219, 2.42, 2.1, 16.5, "", 2.1, 72.98, 0.665}, 
 {"CPV", "Africa", "Cape Verde", "2020-03-24", 3., 0., "", 1., 1., "", 5.396, 
  0., "", 1.799, 1.799, "", "", "", "", "", "", "", "", "", "", "", "", "", 
  "", "", "", "", "", "", "", "", "", "", "", "", "", "", "", 50.93, 555988., 
  135.58, 25.7, 4.46, 3.437, 6222.554, "", 182.219, 2.42, 2.1, 16.5, "", 2.1, 
  72.98, 0.665}, {"CPV", "Africa", "Cape Verde", "2020-03-25", 4., 1., 0.571, 
  1., 0., 0.143, 7.194, 1.799, 1.028, 1.799, 0., 0.257, "", "", "", "", "", 
  "", "", "", "", "", "", "", "", "", "", "", "", "", "", "", "", "", "", "", 
  "", "", "", 50.93, 555988., 135.58, 25.7, 4.46, 3.437, 6222.554, "", 
  182.219, 2.42, 2.1, 16.5, "", 2.1, 72.98, 0.665}, 
 {"CPV", "Africa", "Cape Verde", "2020-03-26", 4., 0., 0.571, 1., 0., 0.143, 
  7.194, 0., 1.028, 1.799, 0., 0.257, "", "", "", "", "", "", "", "", "", "", 
  "", "", "", "", "", "", "", "", "", "", "", "", "", "", "", "", "", 50.93, 
  555988., 135.58, 25.7, 4.46, 3.437, 6222.554, "", 182.219, 2.42, 2.1, 16.5, 
  "", 2.1, 72.98, 0.665}, {"CPV", "Africa", "Cape Verde", "2020-03-27", 5., 
  1., 0.571, 1., 0., 0.143, 8.993, 1.799, 1.028, 1.799, 0., 0.257, "", "", 
  "", "", "", "", "", "", "", "", "", "", "", "", "", "", "", "", "", "", "", 
  "", "", "", "", "", "", 53.7, 555988., 135.58, 25.7, 4.46, 3.437, 6222.554, 
  "", 182.219, 2.42, 2.1, 16.5, "", 2.1, 72.98, 0.665}, 
 {"CPV", "Africa", "Cape Verde", "2020-03-28", 5., 0., 0.286, 1., 0., 0.143, 
  8.993, 0., 0.514, 1.799, 0., 0.257, "", "", "", "", "", "", "", "", "", "", 
  "", "", "", "", "", "", "", "", "", "", "", "", "", "", "", "", "", 74.07, 
  555988., 135.58, 25.7, 4.46, 3.437, 6222.554, "", 182.219, 2.42, 2.1, 16.5, 
  "", 2.1, 72.98, 0.665}, {"CPV", "Africa", "Cape Verde", "2020-03-29", 6., 
  1., 0.429, 1., 0., 0.143, 10.792, 1.799, 0.771, 1.799, 0., 0.257, "", "", 
  "", "", "", "", "", "", "", "", "", "", "", "", "", "", "", "", "", "", "", 
  "", "", "", "", "", "", 74.07, 555988., 135.58, 25.7, 4.46, 3.437, 
  6222.554, "", 182.219, 2.42, 2.1, 16.5, "", 2.1, 72.98, 0.665}, 
 {"CPV", "Africa", "Cape Verde", "2020-03-30", 6., 0., 0.429, 1., 0., 0.143, 
  10.792, 0., 0.771, 1.799, 0., 0.257, "", "", "", "", "", "", "", "", "", 
  "", "", "", "", "", "", "", "", "", "", "", "", "", "", "", "", "", "", 
  74.07, 555988., 135.58, 25.7, 4.46, 3.437, 6222.554, "", 182.219, 2.42, 
  2.1, 16.5, "", 2.1, 72.98, 0.665}, {"CPV", "Africa", "Cape Verde", 
  "2020-03-31", 6., 0., 0.429, 1., 0., 0., 10.792, 0., 0.771, 1.799, 0., 0., 
  "", "", "", "", "", "", "", "", "", "", "", "", "", "", "", "", "", "", "", 
  "", "", "", "", "", "", "", "", 74.07, 555988., 135.58, 25.7, 4.46, 3.437, 
  6222.554, "", 182.219, 2.42, 2.1, 16.5, "", 2.1, 72.98, 0.665}, 
 {"CPV", "Africa", "Cape Verde", "2020-04-01", 6., 0., 0.286, 1., 0., 0., 
  10.792, 0., 0.514, 1.799, 0., 0., "", "", "", "", "", "", "", "", "", "", 
  "", "", "", "", "", "", "", "", "", "", "", "", "", "", "", "", "", 79.63, 
  555988., 135.58, 25.7, 4.46, 3.437, 6222.554, "", 182.219, 2.42, 2.1, 16.5, 
  "", 2.1, 72.98, 0.665}, {"CPV", "Africa", "Cape Verde", "2020-04-02", 6., 
  0., 0.286, 1., 0., 0., 10.792, 0., 0.514, 1.799, 0., 0., "", "", "", "", 
  "", "", "", "", "", "", "", "", "", "", "", "", "", "", "", "", "", "", "", 
  "", "", "", "", 79.63, 555988., 135.58, 25.7, 4.46, 3.437, 6222.554, "", 
  182.219, 2.42, 2.1, 16.5, "", 2.1, 72.98, 0.665}, 
 {"CPV", "Africa", "Cape Verde", "2020-04-03", 6., 0., 0.143, 1., 0., 0., 
  10.792, 0., 0.257, 1.799, 0., 0., "", "", "", "", "", "", "", "", "", "", 
  "", "", "", "", "", "", "", "", "", "", "", "", "", "", "", "", "", 79.63, 
  555988., 135.58, 25.7, 4.46, 3.437, 6222.554, "", 182.219, 2.42, 2.1, 16.5, 
  "", 2.1, 72.98, 0.665}, {"CPV", "Africa", "Cape Verde", "2020-04-04", 7., 
  1., 0.286, 1., 0., 0., 12.59, 1.799, 0.514, 1.799, 0., 0., "", "", "", "", 
  "", "", "", "", "", "", "", "", "", "", "", "", "", "", "", "", "", "", "", 
  "", "", "", "", 79.63, 555988., 135.58, 25.7, 4.46, 3.437, 6222.554, "", 
  182.219, 2.42, 2.1, 16.5, "", 2.1, 72.98, 0.665}, 
 {"CPV", "Africa", "Cape Verde", "2020-04-05", 7., 0., 0.143, 1., 0., 0., 
  12.59, 0., 0.257, 1.799, 0., 0., "", "", "", "", "", "", "", "", "", "", 
  "", "", "", "", "", "", "", "", "", "", "", "", "", "", "", "", "", 79.63, 
  555988., 135.58, 25.7, 4.46, 3.437, 6222.554, "", 182.219, 2.42, 2.1, 16.5, 
  "", 2.1, 72.98, 0.665}, {"CPV", "Africa", "Cape Verde", "2020-04-06", 7., 
  0., 0.143, 1., 0., 0., 12.59, 0., 0.257, 1.799, 0., 0., "", "", "", "", "", 
  "", "", "", "", "", "", "", "", "", "", "", "", "", "", "", "", "", "", "", 
  "", "", "", 79.63, 555988., 135.58, 25.7, 4.46, 3.437, 6222.554, "", 
  182.219, 2.42, 2.1, 16.5, "", 2.1, 72.98, 0.665}, 
 {"CPV", "Africa", "Cape Verde", "2020-04-07", 7., 0., 0.143, 1., 0., 0., 
  12.59, 0., 0.257, 1.799, 0., 0., "", "", "", "", "", "", "", "", "", "", 
  "", "", "", "", "", "", "", "", "", "", "", "", "", "", "", "", "", 79.63, 
  555988., 135.58, 25.7, 4.46, 3.437, 6222.554, "", 182.219, 2.42, 2.1, 16.5, 
  "", 2.1, 72.98, 0.665}, {"CPV", "Africa", "Cape Verde", "2020-04-08", 7., 
  0., 0.143, 1., 0., 0., 12.59, 0., 0.257, 1.799, 0., 0., "", "", "", "", "", 
  "", "", "", "", "", "", "", "", "", "", "", "", "", "", "", "", "", "", "", 
  "", "", "", 79.63, 555988., 135.58, 25.7, 4.46, 3.437, 6222.554, "", 
  182.219, 2.42, 2.1, 16.5, "", 2.1, 72.98, 0.665}, 
 {"CPV", "Africa", "Cape Verde", "2020-04-09", 7., 0., 0.143, 1., 0., 0., 
  12.59, 0., 0.257, 1.799, 0., 0., "", "", "", "", "", "", "", "", "", "", 
  "", "", "", "", "", "", "", "", "", "", "", "", "", "", "", "", "", 79.63, 
  555988., 135.58, 25.7, 4.46, 3.437, 6222.554, "", 182.219, 2.42, 2.1, 16.5, 
  "", 2.1, 72.98, 0.665}, {"CPV", "Africa", "Cape Verde", "2020-04-10", 7., 
  0., 0.143, 1., 0., 0., 12.59, 0., 0.257, 1.799, 0., 0., "", "", "", "", "", 
  "", "", "", "", "", "", "", "", "", "", "", "", "", "", "", "", "", "", "", 
  "", "", "", 79.63, 555988., 135.58, 25.7, 4.46, 3.437, 6222.554, "", 
  182.219, 2.42, 2.1, 16.5, "", 2.1, 72.98, 0.665}, 
 {"CPV", "Africa", "Cape Verde", "2020-04-11", 8., 1., 0.143, 1., 0., 0., 
  14.389, 1.799, 0.257, 1.799, 0., 0., "", "", "", "", "", "", "", "", "", 
  "", "", "", "", "", "", "", "", "", "", "", "", "", "", "", "", "", "", 
  79.63, 555988., 135.58, 25.7, 4.46, 3.437, 6222.554, "", 182.219, 2.42, 
  2.1, 16.5, "", 2.1, 72.98, 0.665}, {"CPV", "Africa", "Cape Verde", 
  "2020-04-12", 8., 0., 0.143, 1., 0., 0., 14.389, 0., 0.257, 1.799, 0., 0., 
  "", "", "", "", "", "", "", "", "", "", "", "", "", "", "", "", "", "", "", 
  "", "", "", "", "", "", "", "", 79.63, 555988., 135.58, 25.7, 4.46, 3.437, 
  6222.554, "", 182.219, 2.42, 2.1, 16.5, "", 2.1, 72.98, 0.665}, 
 {"CPV", "Africa", "Cape Verde", "2020-04-13", 10., 2., 0.429, 1., 0., 0., 
  17.986, 3.597, 0.771, 1.799, 0., 0., "", "", "", "", "", "", "", "", "", 
  "", "", "", "", "", "", "", "", "", "", "", "", "", "", "", "", "", "", 
  79.63, 555988., 135.58, 25.7, 4.46, 3.437, 6222.554, "", 182.219, 2.42, 
  2.1, 16.5, "", 2.1, 72.98, 0.665}, {"CPV", "Africa", "Cape Verde", 
  "2020-04-14", 11., 1., 0.571, 1., 0., 0., 19.785, 1.799, 1.028, 1.799, 0., 
  0., "", "", "", "", "", "", "", "", "", "", "", "", "", "", "", "", "", "", 
  "", "", "", "", "", "", "", "", "", 79.63, 555988., 135.58, 25.7, 4.46, 
  3.437, 6222.554, "", 182.219, 2.42, 2.1, 16.5, "", 2.1, 72.98, 0.665}, 
 {"CPV", "Africa", "Cape Verde", "2020-04-15", 56., 45., 7., 1., 0., 0., 
  100.722, 80.937, 12.59, 1.799, 0., 0., "", "", "", "", "", "", "", "", "", 
  "", "", "", "", "", "", "", "", "", "", "", "", "", "", "", "", "", "", 
  79.63, 555988., 135.58, 25.7, 4.46, 3.437, 6222.554, "", 182.219, 2.42, 
  2.1, 16.5, "", 2.1, 72.98, 0.665}, {"CPV", "Africa", "Cape Verde", 
  "2020-04-16", 56., 0., 7., 1., 0., 0., 100.722, 0., 12.59, 1.799, 0., 0., 
  "", "", "", "", "", "", "", "", "", "", "", "", "", "", "", "", "", "", "", 
  "", "", "", "", "", "", "", "", 79.63, 555988., 135.58, 25.7, 4.46, 3.437, 
  6222.554, "", 182.219, 2.42, 2.1, 16.5, "", 2.1, 72.98, 0.665}, 
 {"CPV", "Africa", "Cape Verde", "2020-04-17", 56., 0., 7., 1., 0., 0., 
  100.722, 0., 12.59, 1.799, 0., 0., "", "", "", "", "", "", "", "", "", "", 
  "", "", "", "", "", "", "", "", "", "", "", "", "", "", "", "", "", 79.63, 
  555988., 135.58, 25.7, 4.46, 3.437, 6222.554, "", 182.219, 2.42, 2.1, 16.5, 
  "", 2.1, 72.98, 0.665}, {"CPV", "Africa", "Cape Verde", "2020-04-18", 58., 
  2., 7.143, 1., 0., 0., 104.319, 3.597, 12.847, 1.799, 0., 0., "", "", "", 
  "", "", "", "", "", "", "", "", "", "", "", "", "", "", "", "", "", "", "", 
  "", "", "", "", "", 79.63, 555988., 135.58, 25.7, 4.46, 3.437, 6222.554, 
  "", 182.219, 2.42, 2.1, 16.5, "", 2.1, 72.98, 0.665}, 
 {"CPV", "Africa", "Cape Verde", "2020-04-19", 61., 3., 7.571, 1., 0., 0., 
  109.715, 5.396, 13.618, 1.799, 0., 0., "", "", "", "", "", "", "", "", "", 
  "", "", "", "", "", "", "", "", "", "", "", "", "", "", "", "", "", "", 
  79.63, 555988., 135.58, 25.7, 4.46, 3.437, 6222.554, "", 182.219, 2.42, 
  2.1, 16.5, "", 2.1, 72.98, 0.665}, {"CPV", "Africa", "Cape Verde", 
  "2020-04-20", 67., 6., 8.143, 1., 0., 0., 120.506, 10.792, 14.646, 1.799, 
  0., 0., "", "", "", "", "", "", "", "", "", "", "", "", "", "", "", "", "", 
  "", "", "", "", "", "", "", "", "", "", 79.63, 555988., 135.58, 25.7, 4.46, 
  3.437, 6222.554, "", 182.219, 2.42, 2.1, 16.5, "", 2.1, 72.98, 0.665}, 
 {"CPV", "Africa", "Cape Verde", "2020-04-21", 68., 1., 8.143, 1., 0., 0., 
  122.305, 1.799, 14.646, 1.799, 0., 0., "", "", "", "", "", "", "", "", "", 
  "", "", "", "", "", "", "", "", "", "", "", "", "", "", "", "", "", "", 
  79.63, 555988., 135.58, 25.7, 4.46, 3.437, 6222.554, "", 182.219, 2.42, 
  2.1, 16.5, "", 2.1, 72.98, 0.665}, {"CPV", "Africa", "Cape Verde", 
  "2020-04-22", 73., 5., 2.429, 1., 0., 0., 131.298, 8.993, 4.368, 1.799, 0., 
  0., "", "", "", "", "", "", "", "", "", "", "", "", "", "", "", "", "", "", 
  "", "", "", "", "", "", "", "", "", 79.63, 555988., 135.58, 25.7, 4.46, 
  3.437, 6222.554, "", 182.219, 2.42, 2.1, 16.5, "", 2.1, 72.98, 0.665}, 
 {"CPV", "Africa", "Cape Verde", "2020-04-23", 82., 9., 3.714, 1., 0., 0., 
  147.485, 16.187, 6.681, 1.799, 0., 0., "", "", "", "", "", "", "", "", "", 
  "", "", "", "", "", "", "", "", "", "", "", "", "", "", "", "", "", "", 
  79.63, 555988., 135.58, 25.7, 4.46, 3.437, 6222.554, "", 182.219, 2.42, 
  2.1, 16.5, "", 2.1, 72.98, 0.665}, {"CPV", "Africa", "Cape Verde", 
  "2020-04-24", 88., 6., 4.571, 1., 0., 0., 158.277, 10.792, 8.222, 1.799, 
  0., 0., "", "", "", "", "", "", "", "", "", "", "", "", "", "", "", "", "", 
  "", "", "", "", "", "", "", "", "", "", 79.63, 555988., 135.58, 25.7, 4.46, 
  3.437, 6222.554, "", 182.219, 2.42, 2.1, 16.5, "", 2.1, 72.98, 0.665}, 
 {"CPV", "Africa", "Cape Verde", "2020-04-25", 90., 2., 4.571, 1., 0., 0., 
  161.874, 3.597, 8.222, 1.799, 0., 0., "", "", "", "", "", "", "", "", "", 
  "", "", "", "", "", "", "", "", "", "", "", "", "", "", "", "", "", "", 
  79.63, 555988., 135.58, 25.7, 4.46, 3.437, 6222.554, "", 182.219, 2.42, 
  2.1, 16.5, "", 2.1, 72.98, 0.665}, {"CPV", "Africa", "Cape Verde", 
  "2020-04-26", 106., 16., 6.429, 1., 0., 0., 190.652, 28.778, 11.562, 1.799, 
  0., 0., "", "", "", "", "", "", "", "", "", "", "", "", "", "", "", "", "", 
  "", "", "", "", "", "", "", "", "", "", 79.63, 555988., 135.58, 25.7, 4.46, 
  3.437, 6222.554, "", 182.219, 2.42, 2.1, 16.5, "", 2.1, 72.98, 0.665}, 
 {"CPV", "Africa", "Cape Verde", "2020-04-27", 109., 3., 6., 1., 0., 0., 
  196.047, 5.396, 10.792, 1.799, 0., 0., 0.92, "", "", "", "", "", "", "", 
  "", "", "", "", "", "", "", "", "", "", "", "", "", "", "", "", "", "", "", 
  79.63, 555988., 135.58, 25.7, 4.46, 3.437, 6222.554, "", 182.219, 2.42, 
  2.1, 16.5, "", 2.1, 72.98, 0.665}, {"CPV", "Africa", "Cape Verde", 
  "2020-04-28", 114., 5., 6.571, 1., 0., 0., 205.04, 8.993, 11.819, 1.799, 
  0., 0., 0.92, "", "", "", "", "", "", "", "", "", "", "", "", "", "", "", 
  "", "", "", "", "", "", "", "", "", "", "", 79.63, 555988., 135.58, 25.7, 
  4.46, 3.437, 6222.554, "", 182.219, 2.42, 2.1, 16.5, "", 2.1, 72.98, 
  0.665}, {"CPV", "Africa", "Cape Verde", "2020-04-29", 114., 0., 5.857, 1., 
  0., 0., 205.04, 0., 10.535, 1.799, 0., 0., 0.93, "", "", "", "", "", "", 
  "", "", "", "", "", "", "", "", "", "", "", "", "", "", "", "", "", "", "", 
  "", 79.63, 555988., 135.58, 25.7, 4.46, 3.437, 6222.554, "", 182.219, 2.42, 
  2.1, 16.5, "", 2.1, 72.98, 0.665}, {"CPV", "Africa", "Cape Verde", 
  "2020-04-30", 121., 7., 5.571, 1., 0., 0., 217.631, 12.59, 10.021, 1.799, 
  0., 0., 0.94, "", "", "", "", "", "", "", "", "", "", "", "", "", "", "", 
  "", "", "", "", "", "", "", "", "", "", "", 79.63, 555988., 135.58, 25.7, 
  4.46, 3.437, 6222.554, "", 182.219, 2.42, 2.1, 16.5, "", 2.1, 72.98, 
  0.665}, {"CPV", "Africa", "Cape Verde", "2020-05-01", 122., 1., 4.857, 1., 
  0., 0., 219.429, 1.799, 8.736, 1.799, 0., 0., 0.97, "", "", "", "", "", "", 
  "", "", "", "", "", "", "", "", "", "", "", "", "", "", "", "", "", "", "", 
  "", 79.63, 555988., 135.58, 25.7, 4.46, 3.437, 6222.554, "", 182.219, 2.42, 
  2.1, 16.5, "", 2.1, 72.98, 0.665}, {"CPV", "Africa", "Cape Verde", 
  "2020-05-02", 152., 30., 8.857, 2., 1., 0.143, 273.387, 53.958, 15.93, 
  3.597, 1.799, 0.257, 1., "", "", "", "", "", "", "", "", "", "", "", "", 
  "", "", "", "", "", "", "", "", "", "", "", "", "", "", 87.96, 555988., 
  135.58, 25.7, 4.46, 3.437, 6222.554, "", 182.219, 2.42, 2.1, 16.5, "", 2.1, 
  72.98, 0.665}, {"CPV", "Africa", "Cape Verde", "2020-05-03", 165., 13., 
  8.429, 2., 0., 0.143, 296.769, 23.382, 15.16, 3.597, 0., 0.257, 1., "", "", 
  "", "", "", "", "", "", "", "", "", "", "", "", "", "", "", "", "", "", "", 
  "", "", "", "", "", 87.96, 555988., 135.58, 25.7, 4.46, 3.437, 6222.554, 
  "", 182.219, 2.42, 2.1, 16.5, "", 2.1, 72.98, 0.665}, 
 {"CPV", "Africa", "Cape Verde", "2020-05-04", 175., 10., 9.429, 2., 0., 
  0.143, 314.755, 17.986, 16.958, 3.597, 0., 0.257, 1.01, "", "", "", "", "", 
  "", "", "", "", "", "", "", "", "", "", "", "", "", "", "", "", "", "", "", 
  "", "", 87.96, 555988., 135.58, 25.7, 4.46, 3.437, 6222.554, "", 182.219, 
  2.42, 2.1, 16.5, "", 2.1, 72.98, 0.665}, {"CPV", "Africa", "Cape Verde", 
  "2020-05-05", 186., 11., 10.286, 2., 0., 0.143, 334.54, 19.785, 18.5, 
  3.597, 0., 0.257, 1.01, "", "", "", "", "", "", "", "", "", "", "", "", "", 
  "", "", "", "", "", "", "", "", "", "", "", "", "", 79.63, 555988., 135.58, 
  25.7, 4.46, 3.437, 6222.554, "", 182.219, 2.42, 2.1, 16.5, "", 2.1, 72.98, 
  0.665}, {"CPV", "Africa", "Cape Verde", "2020-05-06", 191., 5., 11., 2., 
  0., 0.143, 343.533, 8.993, 19.785, 3.597, 0., 0.257, 1.01, "", "", "", "", 
  "", "", "", "", "", "", "", "", "", "", "", "", "", "", "", "", "", "", "", 
  "", "", "", 79.63, 555988., 135.58, 25.7, 4.46, 3.437, 6222.554, "", 
  182.219, 2.42, 2.1, 16.5, "", 2.1, 72.98, 0.665}, 
 {"CPV", "Africa", "Cape Verde", "2020-05-07", 218., 27., 13.857, 2., 0., 
  0.143, 392.095, 48.562, 24.923, 3.597, 0., 0.257, 1.02, "", "", "", "", "", 
  "", "", "", "", "", "", "", "", "", "", "", "", "", "", "", "", "", "", "", 
  "", "", 79.63, 555988., 135.58, 25.7, 4.46, 3.437, 6222.554, "", 182.219, 
  2.42, 2.1, 16.5, "", 2.1, 72.98, 0.665}, {"CPV", "Africa", "Cape Verde", 
  "2020-05-08", 230., 12., 15.429, 2., 0., 0.143, 413.678, 21.583, 27.75, 
  3.597, 0., 0.257, 1.01, "", "", "", "", "", "", "", "", 127., "", "", 
  0.228, "", "", "", "", "tests performed", "", "", "", "", "", "", "", "", 
  "", 79.63, 555988., 135.58, 25.7, 4.46, 3.437, 6222.554, "", 182.219, 2.42, 
  2.1, 16.5, "", 2.1, 72.98, 0.665}, {"CPV", "Africa", "Cape Verde", 
  "2020-05-09", 236., 6., 12., 2., 0., 0., 424.47, 10.792, 21.583, 3.597, 0., 
  0., 1., "", "", "", "", "", "", "", "", 117., "", "", 0.21, "", "", "", "", 
  "tests performed", "", "", "", "", "", "", "", "", "", 79.63, 555988., 
  135.58, 25.7, 4.46, 3.437, 6222.554, "", 182.219, 2.42, 2.1, 16.5, "", 2.1, 
  72.98, 0.665}, {"CPV", "Africa", "Cape Verde", "2020-05-10", 246., 10., 
  11.571, 2., 0., 0., 442.456, 17.986, 20.812, 3.597, 0., 0., 1., "", "", "", 
  "", "", "", "", "", 72., "", "", 0.129, "", "", "", "", "tests performed", 
  "", "", "", "", "", "", "", "", "", 79.63, 555988., 135.58, 25.7, 4.46, 
  3.437, 6222.554, "", 182.219, 2.42, 2.1, 16.5, "", 2.1, 72.98, 0.665}, 
 {"CPV", "Africa", "Cape Verde", "2020-05-11", 260., 14., 12.143, 2., 0., 0., 
  467.636, 25.18, 21.84, 3.597, 0., 0., 1.01, "", "", "", "", "", "", "", "", 
  "", "", "", "", "", "", "", "", "tests performed", "", "", "", "", "", "", 
  "", "", "", 79.63, 555988., 135.58, 25.7, 4.46, 3.437, 6222.554, "", 
  182.219, 2.42, 2.1, 16.5, "", 2.1, 72.98, 0.665}, 
 {"CPV", "Africa", "Cape Verde", "2020-05-12", 267., 7., 11.571, 2., 0., 0., 
  480.226, 12.59, 20.812, 3.597, 0., 0., 1.01, "", "", "", "", "", "", "", 
  "", 88., "", "", 0.158, "", "", "", "", "tests performed", "", "", "", "", 
  "", "", "", "", "", 79.63, 555988., 135.58, 25.7, 4.46, 3.437, 6222.554, 
  "", 182.219, 2.42, 2.1, 16.5, "", 2.1, 72.98, 0.665}, 
 {"CPV", "Africa", "Cape Verde", "2020-05-13", 289., 22., 14., 2., 0., 0., 
  519.795, 39.569, 25.18, 3.597, 0., 0., 1.01, "", "", "", "", "", "", "", 
  "", "", "", "", "", "", "", "", "", "tests performed", "", "", "", "", "", 
  "", "", "", "", 79.63, 555988., 135.58, 25.7, 4.46, 3.437, 6222.554, "", 
  182.219, 2.42, 2.1, 16.5, "", 2.1, 72.98, 0.665}, 
 {"CPV", "Africa", "Cape Verde", "2020-05-14", 315., 26., 13.857, 2., 0., 0., 
  566.559, 46.764, 24.923, 3.597, 0., 0., 1., "", "", "", "", "", "", "", "", 
  81., "", "", 0.146, "", "", "", "", "tests performed", "", "", "", "", "", 
  "", "", "", "", 79.63, 555988., 135.58, 25.7, 4.46, 3.437, 6222.554, "", 
  182.219, 2.42, 2.1, 16.5, "", 2.1, 72.98, 0.665}, 
 {"CPV", "Africa", "Cape Verde", "2020-05-15", 326., 11., 13.714, 2., 0., 0., 
  586.344, 19.785, 24.667, 3.597, 0., 0., 0.97, "", "", "", "", "", "", "", 
  "", 101., "", "", 0.182, "", "", "", "", "tests performed", "", "", "", "", 
  "", "", "", "", "", 79.63, 555988., 135.58, 25.7, 4.46, 3.437, 6222.554, 
  "", 182.219, 2.42, 2.1, 16.5, "", 2.1, 72.98, 0.665}, 
 {"CPV", "Africa", "Cape Verde", "2020-05-16", 328., 2., 13.143, 3., 1., 
  0.143, 589.941, 3.597, 23.639, 5.396, 1.799, 0.257, 0.96, "", "", "", "", 
  "", "", "", "", "", "", "", "", "", "", "", "", "tests performed", "", "", 
  "", "", "", "", "", "", "", 79.63, 555988., 135.58, 25.7, 4.46, 3.437, 
  6222.554, "", 182.219, 2.42, 2.1, 16.5, "", 2.1, 72.98, 0.665}, 
 {"CPV", "Africa", "Cape Verde", "2020-05-17", 328., 0., 11.714, 3., 0., 
  0.143, 589.941, 0., 21.069, 5.396, 0., 0.257, 0.95, "", "", "", "", "", "", 
  "", "", "", "", "", "", "", "", "", "", "tests performed", "", "", "", "", 
  "", "", "", "", "", 79.63, 555988., 135.58, 25.7, 4.46, 3.437, 6222.554, 
  "", 182.219, 2.42, 2.1, 16.5, "", 2.1, 72.98, 0.665}, 
 {"CPV", "Africa", "Cape Verde", "2020-05-18", 328., 0., 9.714, 3., 0., 
  0.143, 589.941, 0., 17.472, 5.396, 0., 0.257, 0.96, "", "", "", "", "", "", 
  "", "", 103., "", "", 0.185, "", "", "", "", "tests performed", "", "", "", 
  "", "", "", "", "", "", 79.17, 555988., 135.58, 25.7, 4.46, 3.437, 
  6222.554, "", 182.219, 2.42, 2.1, 16.5, "", 2.1, 72.98, 0.665}, 
 {"CPV", "Africa", "Cape Verde", "2020-05-19", 335., 7., 9.714, 3., 0., 
  0.143, 602.531, 12.59, 17.472, 5.396, 0., 0.257, 0.97, "", "", "", "", "", 
  "", "", "", 184., "", "", 0.331, "", "", "", "", "tests performed", "", "", 
  "", "", "", "", "", "", "", 79.17, 555988., 135.58, 25.7, 4.46, 3.437, 
  6222.554, "", 182.219, 2.42, 2.1, 16.5, "", 2.1, 72.98, 0.665}, 
 {"CPV", "Africa", "Cape Verde", "2020-05-20", 349., 14., 8.571, 3., 0., 
  0.143, 627.711, 25.18, 15.417, 5.396, 0., 0.257, 0.99, "", "", "", "", "", 
  "", "", "", 152., "", "", 0.273, "", "", "", "", "tests performed", "", "", 
  "", "", "", "", "", "", "", 79.17, 555988., 135.58, 25.7, 4.46, 3.437, 
  6222.554, "", 182.219, 2.42, 2.1, 16.5, "", 2.1, 72.98, 0.665}, 
 {"CPV", "Africa", "Cape Verde", "2020-05-21", 356., 7., 5.857, 3., 0., 
  0.143, 640.302, 12.59, 10.535, 5.396, 0., 0.257, 0.99, "", "", "", "", "", 
  "", "", "", 117., "", "", 0.21, "", "", "", "", "tests performed", "", "", 
  "", "", "", "", "", "", "", 79.17, 555988., 135.58, 25.7, 4.46, 3.437, 
  6222.554, "", 182.219, 2.42, 2.1, 16.5, "", 2.1, 72.98, 0.665}, 
 {"CPV", "Africa", "Cape Verde", "2020-05-22", 362., 6., 5.143, 3., 0., 
  0.143, 651.093, 10.792, 9.25, 5.396, 0., 0.257, 1., "", "", "", "", "", "", 
  "", "", 85., "", "", 0.153, "", "", "", "", "tests performed", "", "", "", 
  "", "", "", "", "", "", 79.17, 555988., 135.58, 25.7, 4.46, 3.437, 
  6222.554, "", 182.219, 2.42, 2.1, 16.5, "", 2.1, 72.98, 0.665}, 
 {"CPV", "Africa", "Cape Verde", "2020-05-23", 371., 9., 6.143, 3., 0., 0., 
  667.281, 16.187, 11.049, 5.396, 0., 0., 1.02, "", "", "", "", "", "", "", 
  "", "", "", "", "", "", "", "", "", "tests performed", "", "", "", "", "", 
  "", "", "", "", 79.17, 555988., 135.58, 25.7, 4.46, 3.437, 6222.554, "", 
  182.219, 2.42, 2.1, 16.5, "", 2.1, 72.98, 0.665}, 
 {"CPV", "Africa", "Cape Verde", "2020-05-24", 380., 9., 7.429, 3., 0., 0., 
  683.468, 16.187, 13.361, 5.396, 0., 0., 1.04, "", "", "", "", "", "", "", 
  "", 50., "", "", 0.09, "", "", "", "", "tests performed", "", "", "", "", 
  "", "", "", "", "", 79.17, 555988., 135.58, 25.7, 4.46, 3.437, 6222.554, 
  "", 182.219, 2.42, 2.1, 16.5, "", 2.1, 72.98, 0.665}, 
 {"CPV", "Africa", "Cape Verde", "2020-05-25", 390., 10., 8.857, 3., 0., 0., 
  701.454, 17.986, 15.93, 5.396, 0., 0., 1.06, "", "", "", "", "", "", "", 
  "", "", "", "", "", "", "", "", "", "tests performed", "", "", "", "", "", 
  "", "", "", "", 79.17, 555988., 135.58, 25.7, 4.46, 3.437, 6222.554, "", 
  182.219, 2.42, 2.1, 16.5, "", 2.1, 72.98, 0.665}, 
 {"CPV", "Africa", "Cape Verde", "2020-05-26", 390., 0., 7.857, 4., 1., 
  0.143, 701.454, 0., 14.132, 7.194, 1.799, 0.257, 1.07, "", "", "", "", "", 
  "", "", "", "", "", "", "", "", "", "", "", "tests performed", "", "", "", 
  "", "", "", "", "", "", 79.17, 555988., 135.58, 25.7, 4.46, 3.437, 
  6222.554, "", 182.219, 2.42, 2.1, 16.5, "", 2.1, 72.98, 0.665}, 
 {"CPV", "Africa", "Cape Verde", "2020-05-27", 390., 0., 5.857, 4., 0., 
  0.143, 701.454, 0., 10.535, 7.194, 0., 0.257, 1.1, "", "", "", "", "", "", 
  "", "", "", "", "", "", "", "", "", "", "tests performed", "", "", "", "", 
  "", "", "", "", "", 79.17, 555988., 135.58, 25.7, 4.46, 3.437, 6222.554, 
  "", 182.219, 2.42, 2.1, 16.5, "", 2.1, 72.98, 0.665}, 
 {"CPV", "Africa", "Cape Verde", "2020-05-28", 390., 0., 4.857, 4., 0., 
  0.143, 701.454, 0., 8.736, 7.194, 0., 0.257, 1.14, "", "", "", "", "", "", 
  "", "", 231., "", "", 0.415, "", "", "", "", "tests performed", "", "", "", 
  "", "", "", "", "", "", 79.17, 555988., 135.58, 25.7, 4.46, 3.437, 
  6222.554, "", 182.219, 2.42, 2.1, 16.5, "", 2.1, 72.98, 0.665}, 
 {"CPV", "Africa", "Cape Verde", "2020-05-29", 405., 15., 6.143, 4., 0., 
  0.143, 728.433, 26.979, 11.049, 7.194, 0., 0.257, 1.19, "", "", "", "", "", 
  "", "", "", "", "", "", "", "", "", "", "", "tests performed", "", "", "", 
  "", "", "", "", "", "", 79.17, 555988., 135.58, 25.7, 4.46, 3.437, 
  6222.554, "", 182.219, 2.42, 2.1, 16.5, "", 2.1, 72.98, 0.665}, 
 {"CPV", "Africa", "Cape Verde", "2020-05-30", 421., 16., 7.143, 4., 0., 
  0.143, 757.211, 28.778, 12.847, 7.194, 0., 0.257, 1.23, "", "", "", "", "", 
  "", "", "", 117., "", "", 0.21, "", "", "", "", "tests performed", "", "", 
  "", "", "", "", "", "", "", 79.17, 555988., 135.58, 25.7, 4.46, 3.437, 
  6222.554, "", 182.219, 2.42, 2.1, 16.5, "", 2.1, 72.98, 0.665}, 
 {"CPV", "Africa", "Cape Verde", "2020-05-31", 435., 14., 7.857, 4., 0., 
  0.143, 782.391, 25.18, 14.132, 7.194, 0., 0.257, 1.26, "", "", "", "", "", 
  "", "", "", 124., "", "", 0.223, "", "", "", "", "tests performed", "", "", 
  "", "", "", "", "", "", "", 79.17, 555988., 135.58, 25.7, 4.46, 3.437, 
  6222.554, "", 182.219, 2.42, 2.1, 16.5, "", 2.1, 72.98, 0.665}, 
 {"CPV", "Africa", "Cape Verde", "2020-06-01", 458., 23., 9.714, 4., 0., 
  0.143, 823.759, 41.368, 17.472, 7.194, 0., 0.257, 1.28, "", "", "", "", "", 
  "", "", "", 140., "", "", 0.252, "", "", "", "", "tests performed", "", "", 
  "", "", "", "", "", "", "", 79.17, 555988., 135.58, 25.7, 4.46, 3.437, 
  6222.554, "", 182.219, 2.42, 2.1, 16.5, "", 2.1, 72.98, 0.665}, 
 {"CPV", "Africa", "Cape Verde", "2020-06-02", 466., 8., 10.857, 5., 1., 
  0.143, 838.148, 14.389, 19.528, 8.993, 1.799, 0.257, 1.29, "", "", "", "", 
  "", "", "", "", 73., "", "", 0.131, "", "", "", "", "tests performed", "", 
  "", "", "", "", "", "", "", "", 79.17, 555988., 135.58, 25.7, 4.46, 3.437, 
  6222.554, "", 182.219, 2.42, 2.1, 16.5, "", 2.1, 72.98, 0.665}, 
 {"CPV", "Africa", "Cape Verde", "2020-06-03", 477., 11., 12.429, 5., 0., 
  0.143, 857.932, 19.785, 22.354, 8.993, 0., 0.257, 1.29, "", "", "", "", "", 
  "", "", "", 122., "", "", 0.219, "", "", "", "", "tests performed", "", "", 
  "", "", "", "", "", "", "", 79.17, 555988., 135.58, 25.7, 4.46, 3.437, 
  6222.554, "", 182.219, 2.42, 2.1, 16.5, "", 2.1, 72.98, 0.665}, 
 {"CPV", "Africa", "Cape Verde", "2020-06-04", 502., 25., 16., 5., 0., 0.143, 
  902.897, 44.965, 28.778, 8.993, 0., 0.257, 1.31, "", "", "", "", "", "", 
  "", "", 152., "", "", 0.273, "", "", "", "", "tests performed", "", "", "", 
  "", "", "", "", "", "", 79.17, 555988., 135.58, 25.7, 4.46, 3.437, 
  6222.554, "", 182.219, 2.42, 2.1, 16.5, "", 2.1, 72.98, 0.665}, 
 {"CPV", "Africa", "Cape Verde", "2020-06-05", 536., 34., 18.714, 5., 0., 
  0.143, 964.05, 61.152, 33.66, 8.993, 0., 0.257, 1.31, "", "", "", "", "", 
  "", "", "", 216., "", "", 0.388, 135., 0.243, 0.139, 7.2, 
  "tests performed", "", "", "", "", "", "", "", "", "", 79.17, 555988., 
  135.58, 25.7, 4.46, 3.437, 6222.554, "", 182.219, 2.42, 2.1, 16.5, "", 2.1, 
  72.98, 0.665}, {"CPV", "Africa", "Cape Verde", "2020-06-06", 542., 6., 
  17.286, 5., 0., 0.143, 974.841, 10.792, 31.09, 8.993, 0., 0.257, 1.3, "", 
  "", "", "", "", "", "", "", 133., "", "", 0.239, 137., 0.246, 0.126, 7.9, 
  "tests performed", "", "", "", "", "", "", "", "", "", 79.17, 555988., 
  135.58, 25.7, 4.46, 3.437, 6222.554, "", 182.219, 2.42, 2.1, 16.5, "", 2.1, 
  72.98, 0.665}, {"CPV", "Africa", "Cape Verde", "2020-06-07", 554., 12., 
  17., 5., 0., 0.143, 996.424, 21.583, 30.576, 8.993, 0., 0.257, 1.3, "", "", 
  "", "", "", "", "", "", 141., "", "", 0.254, 140., 0.252, 0.121, 8.2, 
  "tests performed", "", "", "", "", "", "", "", "", "", 79.17, 555988., 
  135.58, 25.7, 4.46, 3.437, 6222.554, "", 182.219, 2.42, 2.1, 16.5, "", 2.1, 
  72.98, 0.665}, {"CPV", "Africa", "Cape Verde", "2020-06-08", 567., 13., 
  15.571, 5., 0., 0.143, 1019.806, 23.382, 28.007, 8.993, 0., 0.257, 1.3, "", 
  "", "", "", "", "", "", "", 162., "", "", 0.291, 143., 0.257, 0.109, 9.2, 
  "tests performed", "", "", "", "", "", "", "", "", "", 79.17, 555988., 
  135.58, 25.7, 4.46, 3.437, 6222.554, "", 182.219, 2.42, 2.1, 16.5, "", 2.1, 
  72.98, 0.665}, {"CPV", "Africa", "Cape Verde", "2020-06-09", 585., 18., 
  17., 5., 0., 0., 1052.181, 32.375, 30.576, 8.993, 0., 0., 1.31, "", "", "", 
  "", "", "", "", "", 162., "", "", 0.291, 155., 0.279, 0.11, 9.1, 
  "tests performed", "", "", "", "", "", "", "", "", "", 79.17, 555988., 
  135.58, 25.7, 4.46, 3.437, 6222.554, "", 182.219, 2.42, 2.1, 16.5, "", 2.1, 
  72.98, 0.665}, {"CPV", "Africa", "Cape Verde", "2020-06-10", 615., 30., 
  19.714, 5., 0., 0., 1106.139, 53.958, 35.458, 8.993, 0., 0., 1.32, "", "", 
  "", "", "", "", "", "", 246., "", "", 0.442, 173., 0.311, 0.114, 8.8, 
  "tests performed", "", "", "", "", "", "", "", "", "", 79.17, 555988., 
  135.58, 25.7, 4.46, 3.437, 6222.554, "", 182.219, 2.42, 2.1, 16.5, "", 2.1, 
  72.98, 0.665}, {"CPV", "Africa", "Cape Verde", "2020-06-11", 657., 42., 
  22.143, 6., 1., 0.143, 1181.68, 75.541, 39.826, 10.792, 1.799, 0.257, 1.31, 
  "", "", "", "", "", "", "", "", 321., "", "", 0.577, 197., 0.354, 0.112, 
  8.9, "tests performed", "", "", "", "", "", "", "", "", "", 79.17, 555988., 
  135.58, 25.7, 4.46, 3.437, 6222.554, "", 182.219, 2.42, 2.1, 16.5, "", 2.1, 
  72.98, 0.665}, {"CPV", "Africa", "Cape Verde", "2020-06-12", 697., 40., 
  23., 6., 0., 0.143, 1253.624, 71.944, 41.368, 10.792, 0., 0.257, 1.3, "", 
  "", "", "", "", "", "", "", 254., "", "", 0.457, 203., 0.365, 0.113, 8.8, 
  "tests performed", "", "", "", "", "", "", "", "", "", 79.17, 555988., 
  135.58, 25.7, 4.46, 3.437, 6222.554, "", 182.219, 2.42, 2.1, 16.5, "", 2.1, 
  72.98, 0.665}, {"CPV", "Africa", "Cape Verde", "2020-06-13", 726., 29., 
  26.286, 6., 0., 0.143, 1305.784, 52.159, 47.277, 10.792, 0., 0.257, 1.28, 
  "", "", "", "", "", "", "", "", 179., "", "", 0.322, 209., 0.376, 0.126, 
  8., "tests performed", "", "", "", "", "", "", "", "", "", 79.17, 555988., 
  135.58, 25.7, 4.46, 3.437, 6222.554, "", 182.219, 2.42, 2.1, 16.5, "", 2.1, 
  72.98, 0.665}, {"CPV", "Africa", "Cape Verde", "2020-06-14", 750., 24., 
  28., 6., 0., 0.143, 1348.95, 43.166, 50.361, 10.792, 0., 0.257, 1.26, "", 
  "", "", "", "", "", "", "", 151., "", "", 0.272, 211., 0.38, 0.133, 7.5, 
  "tests performed", "", "", "", "", "", "", "", "", "", 79.17, 555988., 
  135.58, 25.7, 4.46, 3.437, 6222.554, "", 182.219, 2.42, 2.1, 16.5, "", 2.1, 
  72.98, 0.665}, {"CPV", "Africa", "Cape Verde", "2020-06-15", 760., 10., 
  27.571, 7., 1., 0.286, 1366.936, 17.986, 49.59, 12.59, 1.799, 0.514, 1.24, 
  "", "", "", "", "", "", "", "", 253., "", "", 0.455, 224., 0.403, 0.123, 
  8.1, "tests performed", "", "", "", "", "", "", "", "", "", 79.17, 555988., 
  135.58, 25.7, 4.46, 3.437, 6222.554, "", 182.219, 2.42, 2.1, 16.5, "", 2.1, 
  72.98, 0.665}, {"CPV", "Africa", "Cape Verde", "2020-06-16", 781., 21., 
  28., 7., 0., 0.286, 1404.707, 37.771, 50.361, 12.59, 0., 0.514, 1.23, "", 
  "", "", "", "", "", "", "", 206., "", "", 0.371, 230., 0.414, 0.122, 8.2, 
  "tests performed", "", "", "", "", "", "", "", "", "", 79.17, 555988., 
  135.58, 25.7, 4.46, 3.437, 6222.554, "", 182.219, 2.42, 2.1, 16.5, "", 2.1, 
  72.98, 0.665}, {"CPV", "Africa", "Cape Verde", "2020-06-17", 792., 11., 
  25.286, 7., 0., 0.286, 1424.491, 19.785, 45.479, 12.59, 0., 0.514, 1.22, 
  "", "", "", "", "", "", "", "", 242., "", "", 0.435, 229., 0.412, 0.11, 
  9.1, "tests performed", "", "", "", "", "", "", "", "", "", 79.17, 555988., 
  135.58, 25.7, 4.46, 3.437, 6222.554, "", 182.219, 2.42, 2.1, 16.5, "", 2.1, 
  72.98, 0.665}, {"CPV", "Africa", "Cape Verde", "2020-06-18", 823., 31., 
  23.714, 7., 0., 0.143, 1480.248, 55.757, 42.653, 12.59, 0., 0.257, 1.22, 
  "", "", "", "", "", "", "", "", 172., "", "", 0.309, 208., 0.374, 0.114, 
  8.8, "tests performed", "", "", "", "", "", "", "", "", "", 79.17, 555988., 
  135.58, 25.7, 4.46, 3.437, 6222.554, "", 182.219, 2.42, 2.1, 16.5, "", 2.1, 
  72.98, 0.665}, {"CPV", "Africa", "Cape Verde", "2020-06-19", 848., 25., 
  21.571, 8., 1., 0.286, 1525.213, 44.965, 38.798, 14.389, 1.799, 0.514, 
  1.22, "", "", "", "", "", "", "", "", 202., "", "", 0.363, 201., 0.362, 
  0.107, 9.3, "tests performed", "", "", "", "", "", "", "", "", "", 79.17, 
  555988., 135.58, 25.7, 4.46, 3.437, 6222.554, "", 182.219, 2.42, 2.1, 16.5, 
  "", 2.1, 72.98, 0.665}, {"CPV", "Africa", "Cape Verde", "2020-06-20", 863., 
  15., 19.571, 8., 0., 0.286, 1552.192, 26.979, 35.201, 14.389, 0., 0.514, 
  1.22, "", "", "", "", "", "", "", "", "", "", "", "", "", "", "", "", 
  "tests performed", "", "", "", "", "", "", "", "", "", 79.17, 555988., 
  135.58, 25.7, 4.46, 3.437, 6222.554, "", 182.219, 2.42, 2.1, 16.5, "", 2.1, 
  72.98, 0.665}, {"CPV", "Africa", "Cape Verde", "2020-06-21", 890., 27., 
  20., 8., 0., 0.286, 1600.754, 48.562, 35.972, 14.389, 0., 0.514, 1.23, "", 
  "", "", "", "", "", "", "", 320., "", "", 0.576, "", "", "", "", 
  "tests performed", "", "", "", "", "", "", "", "", "", 79.17, 555988., 
  135.58, 25.7, 4.46, 3.437, 6222.554, "", 182.219, 2.42, 2.1, 16.5, "", 2.1, 
  72.98, 0.665}, {"CPV", "Africa", "Cape Verde", "2020-06-22", 944., 54., 
  26.286, 8., 0., 0.143, 1697.878, 97.124, 47.277, 14.389, 0., 0.257, 1.24, 
  "", "", "", "", "", "", "", "", 253., "", "", 0.455, "", "", "", "", 
  "tests performed", "", "", "", "", "", "", "", "", "", 79.17, 555988., 
  135.58, 25.7, 4.46, 3.437, 6222.554, "", 182.219, 2.42, 2.1, 16.5, "", 2.1, 
  72.98, 0.665}, {"CPV", "Africa", "Cape Verde", "2020-06-23", 982., 38., 
  28.714, 8., 0., 0.143, 1766.225, 68.347, 51.646, 14.389, 0., 0.257, 1.23, 
  "", "", "", "", "", "", "", "", 269., "", "", 0.484, "", "", "", "", 
  "tests performed", "", "", "", "", "", "", "", "", "", 79.17, 555988., 
  135.58, 25.7, 4.46, 3.437, 6222.554, "", 182.219, 2.42, 2.1, 16.5, "", 2.1, 
  72.98, 0.665}, {"CPV", "Africa", "Cape Verde", "2020-06-24", 999., 17., 
  29.571, 8., 0., 0.143, 1796.801, 30.576, 53.187, 14.389, 0., 0.257, 1.22, 
  "", "", "", "", "", "", "", "", 199., "", "", 0.358, "", "", "", "", 
  "tests performed", "", "", "", "", "", "", "", "", "", 79.17, 555988., 
  135.58, 25.7, 4.46, 3.437, 6222.554, "", 182.219, 2.42, 2.1, 16.5, "", 2.1, 
  72.98, 0.665}, {"CPV", "Africa", "Cape Verde", "2020-06-25", 1003., 4., 
  25.714, 8., 0., 0.143, 1803.996, 7.194, 46.25, 14.389, 0., 0.257, 1.22, "", 
  "", "", "", "", "", "", "", 185., "", "", 0.333, "", "", "", "", 
  "tests performed", "", "", "", "", "", "", "", "", "", 79.17, 555988., 
  135.58, 25.7, 4.46, 3.437, 6222.554, "", 182.219, 2.42, 2.1, 16.5, "", 2.1, 
  72.98, 0.665}, {"CPV", "Africa", "Cape Verde", "2020-06-26", 1027., 24., 
  25.571, 10., 2., 0.286, 1847.162, 43.166, 45.993, 17.986, 3.597, 0.514, 
  1.23, "", "", "", "", "", "", "", "", 286., "", "", 0.514, "", "", "", "", 
  "tests performed", "", "", "", "", "", "", "", "", "", 79.17, 555988., 
  135.58, 25.7, 4.46, 3.437, 6222.554, "", 182.219, 2.42, 2.1, 16.5, "", 2.1, 
  72.98, 0.665}, {"CPV", "Africa", "Cape Verde", "2020-06-27", 1091., 64., 
  32.571, 12., 2., 0.571, 1962.273, 115.11, 58.583, 21.583, 3.597, 1.028, 
  1.24, "", "", "", "", "", "", "", "", 398., "", "", 0.716, 273., 0.491, 
  0.119, 8.4, "tests performed", "", "", "", "", "", "", "", "", "", 79.17, 
  555988., 135.58, 25.7, 4.46, 3.437, 6222.554, "", 182.219, 2.42, 2.1, 16.5, 
  "", 2.1, 72.98, 0.665}, {"CPV", "Africa", "Cape Verde", "2020-06-28", 
  1155., 64., 37.857, 12., 0., 0.571, 2077.383, 115.11, 68.09, 21.583, 0., 
  1.028, 1.24, "", "", "", "", "", "", "", "", "", "", "", "", "", "", "", 
  "", "tests performed", "", "", "", "", "", "", "", "", "", 79.17, 555988., 
  135.58, 25.7, 4.46, 3.437, 6222.554, "", 182.219, 2.42, 2.1, 16.5, "", 2.1, 
  72.98, 0.665}, {"CPV", "Africa", "Cape Verde", "2020-06-29", 1165., 10., 
  31.571, 12., 0., 0.571, 2095.369, 17.986, 56.784, 21.583, 0., 1.028, 1.23, 
  "", "", "", "", "", "", "", "", 340., "", "", 0.612, "", "", "", "", 
  "tests performed", "", "", "", "", "", "", "", "", "", 79.17, 555988., 
  135.58, 25.7, 4.46, 3.437, 6222.554, "", 182.219, 2.42, 2.1, 16.5, "", 2.1, 
  72.98, 0.665}, {"CPV", "Africa", "Cape Verde", "2020-06-30", 1227., 62., 
  35., 15., 3., 1., 2206.882, 111.513, 62.951, 26.979, 5.396, 1.799, 1.22, 
  "", "", "", "", "", "", "", "", 256., "", "", 0.46, "", "", "", "", 
  "tests performed", "", "", "", "", "", "", "", "", "", 79.17, 555988., 
  135.58, 25.7, 4.46, 3.437, 6222.554, "", 182.219, 2.42, 2.1, 16.5, "", 2.1, 
  72.98, 0.665}, {"CPV", "Africa", "Cape Verde", "2020-07-01", 1267., 40., 
  38.286, 15., 0., 1., 2278.826, 71.944, 68.861, 26.979, 0., 1.799, 1.2, "", 
  "", "", "", "", "", "", "", 257., "", "", 0.462, "", "", "", "", 
  "tests performed", "", "", "", "", "", "", "", "", "", 79.17, 555988., 
  135.58, 25.7, 4.46, 3.437, 6222.554, "", 182.219, 2.42, 2.1, 16.5, "", 2.1, 
  72.98, 0.665}, {"CPV", "Africa", "Cape Verde", "2020-07-02", 1301., 34., 
  42.571, 15., 0., 1., 2339.979, 61.152, 76.569, 26.979, 0., 1.799, 1.19, "", 
  "", "", "", "", "", "", "", 318., "", "", 0.572, "", "", "", "", 
  "tests performed", "", "", "", "", "", "", "", "", "", 79.17, 555988., 
  135.58, 25.7, 4.46, 3.437, 6222.554, "", 182.219, 2.42, 2.1, 16.5, "", 2.1, 
  72.98, 0.665}, {"CPV", "Africa", "Cape Verde", "2020-07-03", 1382., 81., 
  50.714, 15., 0., 0.714, 2485.665, 145.687, 91.215, 26.979, 0., 1.285, 1.18, 
  "", "", "", "", "", "", "", "", 324., "", "", 0.583, "", "", "", "", 
  "tests performed", "", "", "", "", "", "", "", "", "", 79.17, 555988., 
  135.58, 25.7, 4.46, 3.437, 6222.554, "", 182.219, 2.42, 2.1, 16.5, "", 2.1, 
  72.98, 0.665}, {"CPV", "Africa", "Cape Verde", "2020-07-04", 1421., 39., 
  47.143, 16., 1., 0.571, 2555.811, 70.145, 84.791, 28.778, 1.799, 1.028, 
  1.16, "", "", "", "", "", "", "", "", 281., "", "", 0.505, "", "", "", "", 
  "tests performed", "", "", "", "", "", "", "", "", "", 79.17, 555988., 
  135.58, 25.7, 4.46, 3.437, 6222.554, "", 182.219, 2.42, 2.1, 16.5, "", 2.1, 
  72.98, 0.665}, {"CPV", "Africa", "Cape Verde", "2020-07-05", 1451., 30., 
  42.286, 17., 1., 0.714, 2609.769, 53.958, 76.055, 30.576, 1.799, 1.285, 
  1.14, "", "", "", "", "", "", "", "", "", "", "", "", "", "", "", "", 
  "tests performed", "", "", "", "", "", "", "", "", "", 79.17, 555988., 
  135.58, 25.7, 4.46, 3.437, 6222.554, "", 182.219, 2.42, 2.1, 16.5, "", 2.1, 
  72.98, 0.665}, {"CPV", "Africa", "Cape Verde", "2020-07-06", 1463., 12., 
  42.571, 17., 0., 0.714, 2631.352, 21.583, 76.569, 30.576, 0., 1.285, 1.12, 
  "", "", "", "", "", "", "", "", 254., "", "", 0.457, "", "", "", "", 
  "tests performed", "", "", "", "", "", "", "", "", "", 79.17, 555988., 
  135.58, 25.7, 4.46, 3.437, 6222.554, "", 182.219, 2.42, 2.1, 16.5, "", 2.1, 
  72.98, 0.665}, {"CPV", "Africa", "Cape Verde", "2020-07-07", 1499., 36., 
  38.857, 18., 1., 0.429, 2696.101, 64.75, 69.888, 32.375, 1.799, 0.771, 
  1.12, "", "", "", "", "", "", "", "", 245., "", "", 0.441, "", "", "", "", 
  "tests performed", "", "", "", "", "", "", "", "", "", 79.17, 555988., 
  135.58, 25.7, 4.46, 3.437, 6222.554, "", 182.219, 2.42, 2.1, 16.5, "", 2.1, 
  72.98, 0.665}, {"CPV", "Africa", "Cape Verde", "2020-07-08", 1542., 43., 
  39.286, 18., 0., 0.429, 2773.441, 77.34, 70.659, 32.375, 0., 0.771, 1.11, 
  "", "", "", "", "", "", "", "", 172., "", "", 0.309, "", "", "", "", 
  "tests performed", "", "", "", "", "", "", "", "", "", 79.17, 555988., 
  135.58, 25.7, 4.46, 3.437, 6222.554, "", 182.219, 2.42, 2.1, 16.5, "", 2.1, 
  72.98, 0.665}, {"CPV", "Africa", "Cape Verde", "2020-07-09", 1552., 10., 
  35.857, 18., 0., 0.429, 2791.427, 17.986, 64.493, 32.375, 0., 0.771, 1.1, 
  "", "", "", "", "", "", "", "", 201., "", "", 0.362, "", "", "", "", 
  "tests performed", "", "", "", "", "", "", "", "", "", 79.17, 555988., 
  135.58, 25.7, 4.46, 3.437, 6222.554, "", 182.219, 2.42, 2.1, 16.5, "", 2.1, 
  72.98, 0.665}, {"CPV", "Africa", "Cape Verde", "2020-07-10", 1591., 39., 
  29.857, 19., 1., 0.571, 2861.573, 70.145, 53.701, 34.173, 1.799, 1.028, 
  1.11, "", "", "", "", "", "", "", "", 294., "", "", 0.529, "", "", "", "", 
  "tests performed", "", "", "", "", "", "", "", "", "", 79.17, 555988., 
  135.58, 25.7, 4.46, 3.437, 6222.554, "", 182.219, 2.42, 2.1, 16.5, "", 2.1, 
  72.98, 0.665}, {"CPV", "Africa", "Cape Verde", "2020-07-11", 1623., 32., 
  28.857, 19., 0., 0.429, 2919.128, 57.555, 51.902, 34.173, 0., 0.771, 1.11, 
  "", "", "", "", "", "", "", "", 635., "", "", 1.142, "", "", "", "", 
  "tests performed", "", "", "", "", "", "", "", "", "", 79.17, 555988., 
  135.58, 25.7, 4.46, 3.437, 6222.554, "", 182.219, 2.42, 2.1, 16.5, "", 2.1, 
  72.98, 0.665}, {"CPV", "Africa", "Cape Verde", "2020-07-12", 1623., 0., 
  24.571, 19., 0., 0.286, 2919.128, 0., 44.194, 34.173, 0., 0.514, 1.12, "", 
  "", "", "", "", "", "", "", 355., "", "", 0.639, 308., 0.554, 0.08, 12.5, 
  "tests performed", "", "", "", "", "", "", "", "", "", 79.17, 555988., 
  135.58, 25.7, 4.46, 3.437, 6222.554, "", 182.219, 2.42, 2.1, 16.5, "", 2.1, 
  72.98, 0.665}, {"CPV", "Africa", "Cape Verde", "2020-07-13", 1698., 75., 
  33.571, 19., 0., 0.286, 3054.023, 134.895, 60.382, 34.173, 0., 0.514, 1.14, 
  "", "", "", "", "", "", "", "", 616., "", "", 1.108, 360., 0.647, 0.093, 
  10.7, "tests performed", "", "", "", "", "", "", "", "", "", 79.17, 
  555988., 135.58, 25.7, 4.46, 3.437, 6222.554, "", 182.219, 2.42, 2.1, 16.5, 
  "", 2.1, 72.98, 0.665}, {"CPV", "Africa", "Cape Verde", "2020-07-14", 
  1722., 24., 31.857, 19., 0., 0.143, 3097.189, 43.166, 57.298, 34.173, 0., 
  0.257, 1.15, "", "", "", "", "", "", "", "", 701., "", "", 1.261, 425., 
  0.764, 0.075, 13.3, "tests performed", "", "", "", "", "", "", "", "", "", 
  79.17, 555988., 135.58, 25.7, 4.46, 3.437, 6222.554, "", 182.219, 2.42, 
  2.1, 16.5, "", 2.1, 72.98, 0.665}, {"CPV", "Africa", "Cape Verde", 
  "2020-07-15", 1780., 58., 34., 19., 0., 0.143, 3201.508, 104.319, 61.152, 
  34.173, 0., 0.257, 1.15, "", "", "", "", "", "", "", "", 543., "", "", 
  0.977, 478., 0.86, 0.071, 14.1, "tests performed", "", "", "", "", "", "", 
  "", "", "", 68.06, 555988., 135.58, 25.7, 4.46, 3.437, 6222.554, "", 
  182.219, 2.42, 2.1, 16.5, "", 2.1, 72.98, 0.665}, 
 {"CPV", "Africa", "Cape Verde", "2020-07-16", 1894., 114., 48.857, 19., 0., 
  0.143, 3406.548, 205.04, 87.874, 34.173, 0., 0.257, 1.15, "", "", "", "", 
  "", "", "", "", 315., "", "", 0.567, 494., 0.889, 0.099, 10.1, 
  "tests performed", "", "", "", "", "", "", "", "", "", 68.06, 555988., 
  135.58, 25.7, 4.46, 3.437, 6222.554, "", 182.219, 2.42, 2.1, 16.5, "", 2.1, 
  72.98, 0.665}, {"CPV", "Africa", "Cape Verde", "2020-07-17", 1939., 45., 
  49.714, 19., 0., 0., 3487.485, 80.937, 89.416, 34.173, 0., 0., 1.13, "", 
  "", "", "", "", "", "", "", 699., "", "", 1.257, 552., 0.993, 0.09, 11.1, 
  "tests performed", "", "", "", "", "", "", "", "", "", 68.06, 555988., 
  135.58, 25.7, 4.46, 3.437, 6222.554, "", 182.219, 2.42, 2.1, 16.5, "", 2.1, 
  72.98, 0.665}, {"CPV", "Africa", "Cape Verde", "2020-07-18", 2014., 75., 
  55.857, 21., 2., 0.286, 3622.38, 134.895, 100.465, 37.771, 3.597, 0.514, 
  1.11, "", "", "", "", "", "", "", "", 395., "", "", 0.71, 518., 0.932, 
  0.108, 9.3, "tests performed", "", "", "", "", "", "", "", "", "", 68.06, 
  555988., 135.58, 25.7, 4.46, 3.437, 6222.554, "", 182.219, 2.42, 2.1, 16.5, 
  "", 2.1, 72.98, 0.665}, {"CPV", "Africa", "Cape Verde", "2020-07-19", 
  2045., 31., 60.286, 21., 0., 0.286, 3678.137, 55.757, 108.43, 37.771, 0., 
  0.514, 1.09, "", "", "", "", "", "", "", "", 208., "", "", 0.374, 497., 
  0.894, 0.121, 8.2, "tests performed", "", "", "", "", "", "", "", "", "", 
  68.06, 555988., 135.58, 25.7, 4.46, 3.437, 6222.554, "", 182.219, 2.42, 
  2.1, 16.5, "", 2.1, 72.98, 0.665}, {"CPV", "Africa", "Cape Verde", 
  "2020-07-20", 2071., 26., 53.286, 21., 0., 0.286, 3724.901, 46.764, 95.84, 
  37.771, 0., 0.514, 1.07, "", "", "", "", "", "", "", "", 372., "", "", 
  0.669, 462., 0.831, 0.115, 8.7, "tests performed", "", "", "", "", "", "", 
  "", "", "", 68.06, 555988., 135.58, 25.7, 4.46, 3.437, 6222.554, "", 
  182.219, 2.42, 2.1, 16.5, "", 2.1, 72.98, 0.665}, 
 {"CPV", "Africa", "Cape Verde", "2020-07-21", 2107., 36., 55., 21., 0., 
  0.286, 3789.65, 64.75, 98.923, 37.771, 0., 0.514, 1.05, "", "", "", "", "", 
  "", "", "", 381., "", "", 0.685, 416., 0.748, 0.132, 7.6, 
  "tests performed", "", "", "", "", "", "", "", "", "", 68.06, 555988., 
  135.58, 25.7, 4.46, 3.437, 6222.554, "", 182.219, 2.42, 2.1, 16.5, "", 2.1, 
  72.98, 0.665}, {"CPV", "Africa", "Cape Verde", "2020-07-22", 2154., 47., 
  53.429, 21., 0., 0.286, 3874.184, 84.534, 96.097, 37.771, 0., 0.514, 1.04, 
  "", "", "", "", "", "", "", "", 301., "", "", 0.541, 382., 0.687, 0.14, 
  7.1, "tests performed", "", "", "", "", "", "", "", "", "", 68.06, 555988., 
  135.58, 25.7, 4.46, 3.437, 6222.554, "", 182.219, 2.42, 2.1, 16.5, "", 2.1, 
  72.98, 0.665}, {"CPV", "Africa", "Cape Verde", "2020-07-23", 2190., 36., 
  42.286, 21., 0., 0.286, 3938.934, 64.75, 76.055, 37.771, 0., 0.514, 1.03, 
  "", "", "", "", "", "", "", "", 359., "", "", 0.646, 388., 0.698, 0.109, 
  9.2, "tests performed", "", "", "", "", "", "", "", "", "", 68.06, 555988., 
  135.58, 25.7, 4.46, 3.437, 6222.554, "", 182.219, 2.42, 2.1, 16.5, "", 2.1, 
  72.98, 0.665}, {"CPV", "Africa", "Cape Verde", "2020-07-24", 2220., 30., 
  40.143, 22., 1., 0.429, 3992.892, 53.958, 72.201, 39.569, 1.799, 0.771, 
  1.02, "", "", "", "", "", "", "", "", 336., "", "", 0.604, 336., 0.604, 
  0.119, 8.4, "tests performed", "", "", "", "", "", "", "", "", "", 68.06, 
  555988., 135.58, 25.7, 4.46, 3.437, 6222.554, "", 182.219, 2.42, 2.1, 16.5, 
  "", 2.1, 72.98, 0.665}, {"CPV", "Africa", "Cape Verde", "2020-07-25", 
  2258., 38., 34.857, 22., 0., 0.143, 4061.239, 68.347, 62.694, 39.569, 0., 
  0.257, 1.02, "", "", "", "", "", "", "", "", 328., "", "", 0.59, 326., 
  0.586, 0.107, 9.4, "tests performed", "", "", "", "", "", "", "", "", "", 
  68.06, 555988., 135.58, 25.7, 4.46, 3.437, 6222.554, "", 182.219, 2.42, 
  2.1, 16.5, "", 2.1, 72.98, 0.665}, {"CPV", "Africa", "Cape Verde", 
  "2020-07-26", 2307., 49., 37.429, 22., 0., 0.143, 4149.37, 88.131, 67.319, 
  39.569, 0., 0.257, 1.02, "", "", "", "", "", "", "", "", 186., "", "", 
  0.335, 323., 0.581, 0.116, 8.6, "tests performed", "", "", "", "", "", "", 
  "", "", "", 68.06, 555988., 135.58, 25.7, 4.46, 3.437, 6222.554, "", 
  182.219, 2.42, 2.1, 16.5, "", 2.1, 72.98, 0.665}, 
 {"CPV", "Africa", "Cape Verde", "2020-07-27", 2328., 21., 36.714, 22., 0., 
  0.143, 4187.141, 37.771, 66.034, 39.569, 0., 0.257, 1.02, "", "", "", "", 
  "", "", "", "", 298., "", "", 0.536, 313., 0.563, 0.117, 8.5, 
  "tests performed", "", "", "", "", "", "", "", "", "", 65.28, 555988., 
  135.58, 25.7, 4.46, 3.437, 6222.554, "", 182.219, 2.42, 2.1, 16.5, "", 2.1, 
  72.98, 0.665}, {"CPV", "Africa", "Cape Verde", "2020-07-28", 2354., 26., 
  35.286, 22., 0., 0.143, 4233.904, 46.764, 63.465, 39.569, 0., 0.257, 1.02, 
  "", "", "", "", "", "", "", "", 361., "", "", 0.649, 310., 0.558, 0.114, 
  8.8, "tests performed", "", "", "", "", "", "", "", "", "", 65.28, 555988., 
  135.58, 25.7, 4.46, 3.437, 6222.554, "", 182.219, 2.42, 2.1, 16.5, "", 2.1, 
  72.98, 0.665}, {"CPV", "Africa", "Cape Verde", "2020-07-29", 2373., 19., 
  31.286, 23., 1., 0.286, 4268.078, 34.173, 56.27, 41.368, 1.799, 0.514, 
  1.02, "", "", "", "", "", "", "", "", 263., "", "", 0.473, 304., 0.547, 
  0.103, 9.7, "tests performed", "", "", "", "", "", "", "", "", "", 65.28, 
  555988., 135.58, 25.7, 4.46, 3.437, 6222.554, "", 182.219, 2.42, 2.1, 16.5, 
  "", 2.1, 72.98, 0.665}, {"CPV", "Africa", "Cape Verde", "2020-07-30", 
  2418., 45., 32.571, 23., 0., 0.286, 4349.015, 80.937, 58.583, 41.368, 0., 
  0.514, 1.03, "", "", "", "", "", "", "", "", 265., "", "", 0.477, 291., 
  0.523, 0.112, 8.9, "tests performed", "", "", "", "", "", "", "", "", "", 
  65.28, 555988., 135.58, 25.7, 4.46, 3.437, 6222.554, "", 182.219, 2.42, 
  2.1, 16.5, "", 2.1, 72.98, 0.665}, {"CPV", "Africa", "Cape Verde", 
  "2020-07-31", 2451., 33., 33., 23., 0., 0.143, 4408.369, 59.354, 59.354, 
  41.368, 0., 0.257, 1.04, "", "", "", "", "", "", "", "", 416., "", "", 
  0.748, 302., 0.543, 0.109, 9.2, "tests performed", "", "", "", "", "", "", 
  "", "", "", 65.28, 555988., 135.58, 25.7, 4.46, 3.437, 6222.554, "", 
  182.219, 2.42, 2.1, 16.5, "", 2.1, 72.98, 0.665}, 
 {"CPV", "Africa", "Cape Verde", "2020-08-01", 2480., 29., 31.714, 24., 1., 
  0.286, 4460.528, 52.159, 57.041, 43.166, 1.799, 0.514, 1.05, "", "", "", 
  "", "", "", "", "", 469., "", "", 0.844, 323., 0.581, 0.098, 10.2, 
  "tests performed", "", "", "", "", "", "", "", "", "", 65.28, 555988., 
  135.58, 25.7, 4.46, 3.437, 6222.554, "", 182.219, 2.42, 2.1, 16.5, "", 2.1, 
  72.98, 0.665}, {"CPV", "Africa", "Cape Verde", "2020-08-02", 2547., 67., 
  34.286, 24., 0., 0.286, 4581.034, 120.506, 61.666, 43.166, 0., 0.514, 1.07, 
  "", "", "", "", "", "", "", "", 220., "", "", 0.396, 327., 0.588, 0.105, 
  9.5, "tests performed", "", "", "", "", "", "", "", "", "", 65.28, 555988., 
  135.58, 25.7, 4.46, 3.437, 6222.554, "", 182.219, 2.42, 2.1, 16.5, "", 2.1, 
  72.98, 0.665}, {"CPV", "Africa", "Cape Verde", "2020-08-03", 2583., 36., 
  36.429, 25., 1., 0.429, 4645.784, 64.75, 65.52, 44.965, 1.799, 0.771, 1.07, 
  "", "", "", "", "", "", "", "", 430., "", "", 0.773, 346., 0.622, 0.105, 
  9.5, "tests performed", "", "", "", "", "", "", "", "", "", 65.28, 555988., 
  135.58, 25.7, 4.46, 3.437, 6222.554, "", 182.219, 2.42, 2.1, 16.5, "", 2.1, 
  72.98, 0.665}, {"CPV", "Africa", "Cape Verde", "2020-08-04", 2631., 48., 
  39.571, 26., 1., 0.571, 4732.117, 86.333, 71.173, 46.764, 1.799, 1.028, 
  1.07, "", "", "", "", "", "", "", "", 298., "", "", 0.536, 337., 0.606, 
  0.117, 8.5, "tests performed", "", "", "", "", "", "", "", "", "", 65.28, 
  555988., 135.58, 25.7, 4.46, 3.437, 6222.554, "", 182.219, 2.42, 2.1, 16.5, 
  "", 2.1, 72.98, 0.665}, {"CPV", "Africa", "Cape Verde", "2020-08-05", 
  2689., 58., 45.143, 27., 1., 0.571, 4836.435, 104.319, 81.194, 48.562, 
  1.799, 1.028, 1.07, "", "", "", "", "", "", "", "", 336., "", "", 0.604, 
  348., 0.626, 0.13, 7.7, "tests performed", "", "", "", "", "", "", "", "", 
  "", 65.28, 555988., 135.58, 25.7, 4.46, 3.437, 6222.554, "", 182.219, 2.42, 
  2.1, 16.5, "", 2.1, 72.98, 0.665}, {"CPV", "Africa", "Cape Verde", 
  "2020-08-06", 2734., 45., 45.143, 27., 0., 0.571, 4917.372, 80.937, 81.194, 
  48.562, 0., 1.028, 1.07, "", "", "", "", "", "", "", "", 311., "", "", 
  0.559, 354., 0.637, 0.128, 7.8, "tests performed", "", "", "", "", "", "", 
  "", "", "", 65.28, 555988., 135.58, 25.7, 4.46, 3.437, 6222.554, "", 
  182.219, 2.42, 2.1, 16.5, "", 2.1, 72.98, 0.665}, 
 {"CPV", "Africa", "Cape Verde", "2020-08-07", 2780., 46., 47., 29., 2., 
  0.857, 5000.108, 82.736, 84.534, 52.159, 3.597, 1.542, 1.07, "", "", "", 
  "", "", "", "", "", 519., "", "", 0.933, 369., 0.664, 0.127, 7.9, 
  "tests performed", "", "", "", "", "", "", "", "", "", 65.28, 555988., 
  135.58, 25.7, 4.46, 3.437, 6222.554, "", 182.219, 2.42, 2.1, 16.5, "", 2.1, 
  72.98, 0.665}, {"CPV", "Africa", "Cape Verde", "2020-08-08", 2835., 55., 
  50.714, 32., 3., 1.143, 5099.031, 98.923, 91.215, 57.555, 5.396, 2.056, 
  1.07, "", "", "", "", "", "", "", "", 216., "", "", 0.388, 333., 0.599, 
  0.152, 6.6, "tests performed", "", "", "", "", "", "", "", "", "", 65.28, 
  555988., 135.58, 25.7, 4.46, 3.437, 6222.554, "", 182.219, 2.42, 2.1, 16.5, 
  "", 2.1, 72.98, 0.665}, {"CPV", "Africa", "Cape Verde", "2020-08-09", 
  2858., 23., 44.429, 32., 0., 1.143, 5140.399, 41.368, 79.909, 57.555, 0., 
  2.056, 1.06, "", "", "", "", "", "", "", "", 167., "", "", 0.3, 325., 
  0.585, 0.137, 7.3, "tests performed", "", "", "", "", "", "", "", "", "", 
  65.28, 555988., 135.58, 25.7, 4.46, 3.437, 6222.554, "", 182.219, 2.42, 
  2.1, 16.5, "", 2.1, 72.98, 0.665}, {"CPV", "Africa", "Cape Verde", 
  "2020-08-10", 2883., 25., 42.857, 32., 0., 1., 5185.364, 44.965, 77.083, 
  57.555, 0., 1.799, 1.07, "", "", "", "", "", "", "", "", "", "", "", "", 
  "", "", "", "", "tests performed", "", "", "", "", "", "", "", "", "", 
  65.28, 555988., 135.58, 25.7, 4.46, 3.437, 6222.554, "", 182.219, 2.42, 
  2.1, 16.5, "", 2.1, 72.98, 0.665}, {"CPV", "Africa", "Cape Verde", 
  "2020-08-11", 2920., 37., 41.286, 33., 1., 1., 5251.912, 66.548, 74.256, 
  59.354, 1.799, 1.799, 1.07, "", "", "", "", "", "", "", "", 322., "", "", 
  0.579, "", "", "", "", "tests performed", "", "", "", "", "", "", "", "", 
  "", 65.28, 555988., 135.58, 25.7, 4.46, 3.437, 6222.554, "", 182.219, 2.42, 
  2.1, 16.5, "", 2.1, 72.98, 0.665}, {"CPV", "Africa", "Cape Verde", 
  "2020-08-12", 3000., 80., 44.429, 33., 0., 0.857, 5395.8, 143.888, 79.909, 
  59.354, 0., 1.542, 1.08, "", "", "", "", "", "", "", "", 437., "", "", 
  0.786, "", "", "", "", "tests performed", "", "", "", "", "", "", "", "", 
  "", 65.28, 555988., 135.58, 25.7, 4.46, 3.437, 6222.554, "", 182.219, 2.42, 
  2.1, 16.5, "", 2.1, 72.98, 0.665}, {"CPV", "Africa", "Cape Verde", 
  "2020-08-13", 3073., 73., 48.429, 33., 0., 0.857, 5527.098, 131.298, 
  87.104, 59.354, 0., 1.542, 1.07, "", "", "", "", "", "", "", "", 341., "", 
  "", 0.613, "", "", "", "", "tests performed", "", "", "", "", "", "", "", 
  "", "", 65.28, 555988., 135.58, 25.7, 4.46, 3.437, 6222.554, "", 182.219, 
  2.42, 2.1, 16.5, "", 2.1, 72.98, 0.665}, {"CPV", "Africa", "Cape Verde", 
  "2020-08-14", 3136., 63., 50.857, 33., 0., 0.571, 5640.41, 113.312, 91.472, 
  59.354, 0., 1.028, 1.06, "", "", "", "", "", "", "", "", 324., "", "", 
  0.583, "", "", "", "", "tests performed", "", "", "", "", "", "", "", "", 
  "", 65.28, 555988., 135.58, 25.7, 4.46, 3.437, 6222.554, "", 182.219, 2.42, 
  2.1, 16.5, "", 2.1, 72.98, 0.665}, {"CPV", "Africa", "Cape Verde", 
  "2020-08-15", 3163., 27., 46.857, 34., 1., 0.286, 5688.972, 48.562, 84.277, 
  61.152, 1.799, 0.514, 1.06, "", "", "", "", "", "", "", "", 310., "", "", 
  0.558, "", "", "", "", "tests performed", "", "", "", "", "", "", "", "", 
  "", 65.28, 555988., 135.58, 25.7, 4.46, 3.437, 6222.554, "", 182.219, 2.42, 
  2.1, 16.5, "", 2.1, 72.98, 0.665}, {"CPV", "Africa", "Cape Verde", 
  "2020-08-16", 3179., 16., 45.857, 35., 1., 0.429, 5717.749, 28.778, 82.479, 
  62.951, 1.799, 0.771, 1.05, "", "", "", "", "", "", "", "", 120., "", "", 
  0.216, "", "", "", "", "tests performed", "", "", "", "", "", "", "", "", 
  "", 65.28, 555988., 135.58, 25.7, 4.46, 3.437, 6222.554, "", 182.219, 2.42, 
  2.1, 16.5, "", 2.1, 72.98, 0.665}, {"CPV", "Africa", "Cape Verde", 
  "2020-08-17", 3203., 24., 45.714, 36., 1., 0.571, 5760.916, 43.166, 82.222, 
  64.75, 1.799, 1.028, 1.06, "", "", "", "", "", "", "", "", 308., "", "", 
  0.554, 309., 0.556, 0.148, 6.8, "tests performed", "", "", "", "", "", "", 
  "", "", "", 65.28, 555988., 135.58, 25.7, 4.46, 3.437, 6222.554, "", 
  182.219, 2.42, 2.1, 16.5, "", 2.1, 72.98, 0.665}, 
 {"CPV", "Africa", "Cape Verde", "2020-08-18", 3253., 50., 47.571, 36., 0., 
  0.429, 5850.846, 89.93, 85.562, 64.75, 0., 0.771, 1.06, "", "", "", "", "", 
  "", "", "", 408., "", "", 0.734, 321., 0.577, 0.148, 6.7, 
  "tests performed", "", "", "", "", "", "", "", "", "", 65.28, 555988., 
  135.58, 25.7, 4.46, 3.437, 6222.554, "", 182.219, 2.42, 2.1, 16.5, "", 2.1, 
  72.98, 0.665}, {"CPV", "Africa", "Cape Verde", "2020-08-19", 3321., 68., 
  45.857, 36., 0., 0.429, 5973.15, 122.305, 82.479, 64.75, 0., 0.771, 1.07, 
  "", "", "", "", "", "", "", "", 396., "", "", 0.712, 315., 0.567, 0.146, 
  6.9, "tests performed", "", "", "", "", "", "", "", "", "", 65.28, 555988., 
  135.58, 25.7, 4.46, 3.437, 6222.554, "", 182.219, 2.42, 2.1, 16.5, "", 2.1, 
  72.98, 0.665}, {"CPV", "Africa", "Cape Verde", "2020-08-20", 3368., 47., 
  42.143, 37., 1., 0.571, 6057.685, 84.534, 75.798, 66.548, 1.799, 1.028, 
  1.06, "", "", "", "", "", "", "", "", 351., "", "", 0.631, 317., 0.57, 
  0.133, 7.5, "tests performed", "", "", "", "", "", "", "", "", "", 65.28, 
  555988., 135.58, 25.7, 4.46, 3.437, 6222.554, "", 182.219, 2.42, 2.1, 16.5, 
  "", 2.1, 72.98, 0.665}, {"CPV", "Africa", "Cape Verde", "2020-08-21", 
  3412., 44., 39.429, 37., 0., 0.571, 6136.823, 79.138, 70.916, 66.548, 0., 
  1.028, 1.07, "", "", "", "", "", "", "", "", 363., "", "", 0.653, 322., 
  0.579, 0.122, 8.2, "tests performed", "", "", "", "", "", "", "", "", "", 
  65.28, 555988., 135.58, 25.7, 4.46, 3.437, 6222.554, "", 182.219, 2.42, 
  2.1, 16.5, "", 2.1, 72.98, 0.665}, {"CPV", "Africa", "Cape Verde", 
  "2020-08-22", 3455., 43., 41.714, 37., 0., 0.429, 6214.163, 77.34, 75.027, 
  66.548, 0., 0.771, 1.07, "", "", "", "", "", "", "", "", 277., "", "", 
  0.498, 318., 0.572, 0.131, 7.6, "tests performed", "", "", "", "", "", "", 
  "", "", "", 65.28, 555988., 135.58, 25.7, 4.46, 3.437, 6222.554, "", 
  182.219, 2.42, 2.1, 16.5, "", 2.1, 72.98, 0.665}, 
 {"CPV", "Africa", "Cape Verde", "2020-08-23", 3509., 54., 47.143, 37., 0., 
  0.286, 6311.287, 97.124, 84.791, 66.548, 0., 0.514, 1.08, "", "", "", "", 
  "", "", "", "", 71., "", "", 0.128, 311., 0.559, 0.152, 6.6, 
  "tests performed", "", "", "", "", "", "", "", "", "", 65.28, 555988., 
  135.58, 25.7, 4.46, 3.437, 6222.554, "", 182.219, 2.42, 2.1, 16.5, "", 2.1, 
  72.98, 0.665}, {"CPV", "Africa", "Cape Verde", "2020-08-24", 3532., 23., 
  47., 37., 0., 0.143, 6352.655, 41.368, 84.534, 66.548, 0., 0.257, 1.08, "", 
  "", "", "", "", "", "", "", 311., "", "", 0.559, 311., 0.559, 0.151, 6.6, 
  "tests performed", "", "", "", "", "", "", "", "", "", 65.28, 555988., 
  135.58, 25.7, 4.46, 3.437, 6222.554, "", 182.219, 2.42, 2.1, 16.5, "", 2.1, 
  72.98, 0.665}, {"CPV", "Africa", "Cape Verde", "2020-08-25", 3568., 36., 
  45., 37., 0., 0.143, 6417.405, 64.75, 80.937, 66.548, 0., 0.257, 1.08, "", 
  "", "", "", "", "", "", "", 340., "", "", 0.612, 301., 0.541, 0.15, 6.7, 
  "tests performed", "", "", "", "", "", "", "", "", "", 65.28, 555988., 
  135.58, 25.7, 4.46, 3.437, 6222.554, "", 182.219, 2.42, 2.1, 16.5, "", 2.1, 
  72.98, 0.665}, {"CPV", "Africa", "Cape Verde", "2020-08-26", 3630., 62., 
  44.143, 38., 1., 0.286, 6528.918, 111.513, 79.395, 68.347, 1.799, 0.514, 
  1.09, "", "", "", "", "", "", "", "", 382., "", "", 0.687, 299., 0.538, 
  0.148, 6.8, "tests performed", "", "", "", "", "", "", "", "", "", 65.28, 
  555988., 135.58, 25.7, 4.46, 3.437, 6222.554, "", 182.219, 2.42, 2.1, 16.5, 
  "", 2.1, 72.98, 0.665}, {"CPV", "Africa", "Cape Verde", "2020-08-27", 
  3699., 69., 47.286, 38., 0., 0.143, 6653.021, 124.103, 85.048, 68.347, 0., 
  0.257, 1.1, "", "", "", "", "", "", "", "", 396., "", "", 0.712, 306., 
  0.55, 0.155, 6.5, "tests performed", "", "", "", "", "", "", "", "", "", 
  65.28, 555988., 135.58, 25.7, 4.46, 3.437, 6222.554, "", 182.219, 2.42, 
  2.1, 16.5, "", 2.1, 72.98, 0.665}, {"CPV", "Africa", "Cape Verde", 
  "2020-08-28", 3745., 46., 47.571, 38., 0., 0.143, 6735.757, 82.736, 85.562, 
  68.347, 0., 0.257, 1.1, "", "", "", "", "", "", "", "", 395., "", "", 0.71, 
  310., 0.558, 0.153, 6.5, "tests performed", "", "", "", "", "", "", "", "", 
  "", 65.28, 555988., 135.58, 25.7, 4.46, 3.437, 6222.554, "", 182.219, 2.42, 
  2.1, 16.5, "", 2.1, 72.98, 0.665}, {"CPV", "Africa", "Cape Verde", 
  "2020-08-29", 3778., 33., 46.143, 39., 1., 0.286, 6795.111, 59.354, 82.993, 
  70.145, 1.799, 0.514, 1.11, "", "", "", "", "", "", "", "", 524., "", "", 
  0.942, 346., 0.622, 0.133, 7.5, "tests performed", "", "", "", "", "", "", 
  "", "", "", 65.28, 555988., 135.58, 25.7, 4.46, 3.437, 6222.554, "", 
  182.219, 2.42, 2.1, 16.5, "", 2.1, 72.98, 0.665}, 
 {"CPV", "Africa", "Cape Verde", "2020-08-30", 3852., 74., 49., 40., 1., 
  0.429, 6928.207, 133.096, 88.131, 71.944, 1.799, 0.771, 1.12, "", "", "", 
  "", "", "", "", "", 131., "", "", 0.236, 354., 0.637, 0.138, 7.2, 
  "tests performed", "", "", "", "", "", "", "", "", "", 65.28, 555988., 
  135.58, 25.7, 4.46, 3.437, 6222.554, "", 182.219, 2.42, 2.1, 16.5, "", 2.1, 
  72.98, 0.665}, {"CPV", "Africa", "Cape Verde", "2020-08-31", 3884., 32., 
  50.286, 40., 0., 0.429, 6985.762, 57.555, 90.444, 71.944, 0., 0.771, 1.12, 
  "", "", "", "", "", "", "", "", 385., "", "", 0.692, 365., 0.656, 0.138, 
  7.3, "tests performed", "", "", "", "", "", "", "", "", "", 65.28, 555988., 
  135.58, 25.7, 4.46, 3.437, 6222.554, "", 182.219, 2.42, 2.1, 16.5, "", 2.1, 
  72.98, 0.665}, {"CPV", "Africa", "Cape Verde", "2020-09-01", 3970., 86., 
  57.429, 40., 0., 0.429, 7140.442, 154.68, 103.291, 71.944, 0., 0.771, 1.13, 
  "", "", "", "", "", "", "", "", 376., "", "", 0.676, 370., 0.665, 0.155, 
  6.4, "tests performed", "", "", "", "", "", "", "", "", "", 68.98, 555988., 
  135.58, 25.7, 4.46, 3.437, 6222.554, "", 182.219, 2.42, 2.1, 16.5, "", 2.1, 
  72.98, 0.665}, {"CPV", "Africa", "Cape Verde", "2020-09-02", 4048., 78., 
  59.714, 41., 1., 0.429, 7280.733, 140.291, 107.402, 73.743, 1.799, 0.771, 
  1.12, "", "", "", "", "", "", "", "", 398., "", "", 0.716, 372., 0.669, 
  0.161, 6.2, "tests performed", "", "", "", "", "", "", "", "", "", 68.98, 
  555988., 135.58, 25.7, 4.46, 3.437, 6222.554, "", 182.219, 2.42, 2.1, 16.5, 
  "", 2.1, 72.98, 0.665}, {"CPV", "Africa", "Cape Verde", "2020-09-03", 
  4125., 77., 60.857, 41., 0., 0.429, 7419.225, 138.492, 109.458, 73.743, 0., 
  0.771, 1.12, "", "", "", "", "", "", "", "", 521., "", "", 0.937, 390., 
  0.701, 0.156, 6.4, "tests performed", "", "", "", "", "", "", "", "", "", 
  68.98, 555988., 135.58, 25.7, 4.46, 3.437, 6222.554, "", 182.219, 2.42, 
  2.1, 16.5, "", 2.1, 72.98, 0.665}, {"CPV", "Africa", "Cape Verde", 
  "2020-09-04", 4200., 75., 65., 41., 0., 0.429, 7554.12, 134.895, 116.909, 
  73.743, 0., 0.771, 1.12, "", "", "", "", "", "", "", "", 515., "", "", 
  0.926, 407., 0.732, 0.16, 6.3, "tests performed", "", "", "", "", "", "", 
  "", "", "", 68.98, 555988., 135.58, 25.7, 4.46, 3.437, 6222.554, "", 
  182.219, 2.42, 2.1, 16.5, "", 2.1, 72.98, 0.665}, 
 {"CPV", "Africa", "Cape Verde", "2020-09-05", 4275., 75., 71., 42., 1., 
  0.429, 7689.015, 134.895, 127.701, 75.541, 1.799, 0.771, 1.11, "", "", "", 
  "", "", "", "", "", 524., "", "", 0.942, 407., 0.732, 0.174, 5.7, 
  "tests performed", "", "", "", "", "", "", "", "", "", 68.98, 555988., 
  135.58, 25.7, 4.46, 3.437, 6222.554, "", 182.219, 2.42, 2.1, 16.5, "", 2.1, 
  72.98, 0.665}, {"CPV", "Africa", "Cape Verde", "2020-09-06", 4330., 55., 
  68.286, 42., 0., 0.286, 7787.938, 98.923, 122.819, 75.541, 0., 0.514, 1.1, 
  "", "", "", "", "", "", "", "", 124., "", "", 0.223, 406., 0.73, 0.168, 
  5.9, "tests performed", "", "", "", "", "", "", "", "", "", 68.98, 555988., 
  135.58, 25.7, 4.46, 3.437, 6222.554, "", 182.219, 2.42, 2.1, 16.5, "", 2.1, 
  72.98, 0.665}, {"CPV", "Africa", "Cape Verde", "2020-09-07", 4358., 28., 
  67.714, 42., 0., 0.286, 7838.299, 50.361, 121.791, 75.541, 0., 0.514, 1.1, 
  "", "", "", "", "", "", "", "", 365., "", "", 0.656, 403., 0.725, 0.168, 
  6., "tests performed", "", "", "", "", "", "", "", "", "", 68.98, 555988., 
  135.58, 25.7, 4.46, 3.437, 6222.554, "", 182.219, 2.42, 2.1, 16.5, "", 2.1, 
  72.98, 0.665}, {"CPV", "Africa", "Cape Verde", "2020-09-08", 4400., 42., 
  61.429, 42., 0., 0.286, 7913.84, 75.541, 110.485, 75.541, 0., 0.514, 1.1, 
  "", "", "", "", "", "", "", "", 405., "", "", 0.728, 407., 0.732, 0.151, 
  6.6, "tests performed", "", "", "", "", "", "", "", "", "", 68.98, 555988., 
  135.58, 25.7, 4.46, 3.437, 6222.554, "", 182.219, 2.42, 2.1, 16.5, "", 2.1, 
  72.98, 0.665}, {"CPV", "Africa", "Cape Verde", "2020-09-09", 4473., 73., 
  60.714, 43., 1., 0.286, 8045.138, 131.298, 109.201, 77.34, 1.799, 0.514, 
  1.1, "", "", "", "", "", "", "", "", 510., "", "", 0.917, 423., 0.761, 
  0.144, 7., "tests performed", "", "", "", "", "", "", "", "", "", 68.98, 
  555988., 135.58, 25.7, 4.46, 3.437, 6222.554, "", 182.219, 2.42, 2.1, 16.5, 
  "", 2.1, 72.98, 0.665}, {"CPV", "Africa", "Cape Verde", "2020-09-10", 
  4557., 84., 61.714, 43., 0., 0.286, 8196.22, 151.082, 110.999, 77.34, 0., 
  0.514, 1.1, "", "", "", "", "", "", "", "", 455., "", "", 0.818, 414., 
  0.745, 0.149, 6.7, "tests performed", "", "", "", "", "", "", "", "", "", 
  68.98, 555988., 135.58, 25.7, 4.46, 3.437, 6222.554, "", 182.219, 2.42, 
  2.1, 16.5, "", 2.1, 72.98, 0.665}, {"CPV", "Africa", "Cape Verde", 
  "2020-09-11", 4651., 94., 64.429, 44., 1., 0.429, 8365.288, 169.068, 
  115.881, 79.138, 1.799, 0.771, 1.1, "", "", "", "", "", "", "", "", 665., 
  "", "", 1.196, 435., 0.782, 0.148, 6.8, "tests performed", "", "", "", "", 
  "", "", "", "", "", 68.98, 555988., 135.58, 25.7, 4.46, 3.437, 6222.554, 
  "", 182.219, 2.42, 2.1, 16.5, "", 2.1, 72.98, 0.665}, 
 {"CPV", "Africa", "Cape Verde", "2020-09-12", 4711., 60., 62.286, 44., 0., 
  0.286, 8473.204, 107.916, 112.027, 79.138, 0., 0.514, 1.1, "", "", "", "", 
  "", "", "", "", 481., "", "", 0.865, 429., 0.772, 0.145, 6.9, 
  "tests performed", "", "", "", "", "", "", "", "", "", 68.98, 555988., 
  135.58, 25.7, 4.46, 3.437, 6222.554, "", 182.219, 2.42, 2.1, 16.5, "", 2.1, 
  72.98, 0.665}, {"CPV", "Africa", "Cape Verde", "2020-09-13", 4813., 102., 
  69., 44., 0., 0.286, 8656.662, 183.457, 124.103, 79.138, 0., 0.514, 1.09, 
  "", "", "", "", "", "", "", "", 224., "", "", 0.403, 444., 0.799, 0.155, 
  6.4, "tests performed", "", "", "", "", "", "", "", "", "", 68.98, 555988., 
  135.58, 25.7, 4.46, 3.437, 6222.554, "", 182.219, 2.42, 2.1, 16.5, "", 2.1, 
  72.98, 0.665}, {"CPV", "Africa", "Cape Verde", "2020-09-14", 4839., 26., 
  68.714, 45., 1., 0.429, 8703.425, 46.764, 123.59, 80.937, 1.799, 0.771, 
  1.09, "", "", "", "", "", "", "", "", 300., "", "", 0.54, 434., 0.781, 
  0.158, 6.3, "tests performed", "", "", "", "", "", "", "", "", "", 68.98, 
  555988., 135.58, 25.7, 4.46, 3.437, 6222.554, "", 182.219, 2.42, 2.1, 16.5, 
  "", 2.1, 72.98, 0.665}, {"CPV", "Africa", "Cape Verde", "2020-09-15", 
  4904., 65., 72., 46., 1., 0.571, 8820.334, 116.909, 129.499, 82.736, 1.799, 
  1.028, 1.08, "", "", "", "", "", "", "", "", 492., "", "", 0.885, 447., 
  0.804, 0.161, 6.2, "tests performed", "", "", "", "", "", "", "", "", "", 
  68.98, 555988., 135.58, 25.7, 4.46, 3.437, 6222.554, "", 182.219, 2.42, 
  2.1, 16.5, "", 2.1, 72.98, 0.665}, {"CPV", "Africa", "Cape Verde", 
  "2020-09-16", 4978., 74., 72.143, 47., 1., 0.571, 8953.431, 133.096, 
  129.756, 84.534, 1.799, 1.028, 1.08, "", "", "", "", "", "", "", "", 543., 
  "", "", 0.977, 451., 0.811, 0.16, 6.3, "tests performed", "", "", "", "", 
  "", "", "", "", "", 68.98, 555988., 135.58, 25.7, 4.46, 3.437, 6222.554, 
  "", 182.219, 2.42, 2.1, 16.5, "", 2.1, 72.98, 0.665}, 
 {"CPV", "Africa", "Cape Verde", "2020-09-17", 5063., 85., 72.286, 49., 2., 
  0.857, 9106.312, 152.881, 130.013, 88.131, 3.597, 1.542, 1.07, "", "", "", 
  "", "", "", "", "", 398., "", "", 0.716, 443., 0.797, 0.163, 6.1, 
  "tests performed", "", "", "", "", "", "", "", "", "", 68.98, 555988., 
  135.58, 25.7, 4.46, 3.437, 6222.554, "", 182.219, 2.42, 2.1, 16.5, "", 2.1, 
  72.98, 0.665}, {"CPV", "Africa", "Cape Verde", "2020-09-18", 5141., 78., 
  70., 50., 1., 0.857, 9246.602, 140.291, 125.902, 89.93, 1.799, 1.542, 1.07, 
  "", "", "", "", "", "", "", "", 469., "", "", 0.844, 415., 0.746, 0.169, 
  5.9, "tests performed", "", "", "", "", "", "", "", "", "", 68.98, 555988., 
  135.58, 25.7, 4.46, 3.437, 6222.554, "", 182.219, 2.42, 2.1, 16.5, "", 2.1, 
  72.98, 0.665}, {"CPV", "Africa", "Cape Verde", "2020-09-19", 5186., 45., 
  67.857, 50., 0., 0.857, 9327.539, 80.937, 122.048, 89.93, 0., 1.542, 1.07, 
  "", "", "", "", "", "", "", "", 474., "", "", 0.853, 414., 0.745, 0.164, 
  6.1, "tests performed", "", "", "", "", "", "", "", "", "", 68.98, 555988., 
  135.58, 25.7, 4.46, 3.437, 6222.554, "", 182.219, 2.42, 2.1, 16.5, "", 2.1, 
  72.98, 0.665}, {"CPV", "Africa", "Cape Verde", "2020-09-20", 5257., 71., 
  63.429, 51., 1., 1., 9455.24, 127.701, 114.083, 91.729, 1.799, 1.799, 1.07, 
  "", "", "", "", "", "", "", "", 189., "", "", 0.34, 409., 0.736, 0.155, 
  6.4, "tests performed", "", "", "", "", "", "", "", "", "", 68.98, 555988., 
  135.58, 25.7, 4.46, 3.437, 6222.554, "", 182.219, 2.42, 2.1, 16.5, "", 2.1, 
  72.98, 0.665}, {"CPV", "Africa", "Cape Verde", "2020-09-21", 5281., 24., 
  63.143, 52., 1., 1., 9498.406, 43.166, 113.569, 93.527, 1.799, 1.799, 1.07, 
  "", "", "", "", "", "", "", "", 300., "", "", 0.54, 409., 0.736, 0.154, 
  6.5, "tests performed", "", "", "", "", "", "", "", "", "", 68.98, 555988., 
  135.58, 25.7, 4.46, 3.437, 6222.554, "", 182.219, 2.42, 2.1, 16.5, "", 2.1, 
  72.98, 0.665}, {"CPV", "Africa", "Cape Verde", "2020-09-22", 5337., 56., 
  61.857, 52., 0., 0.857, 9599.128, 100.722, 111.256, 93.527, 0., 1.542, 
  1.08, "", "", "", "", "", "", "", "", 506., "", "", 0.91, 411., 0.739, 
  0.151, 6.6, "tests performed", "", "", "", "", "", "", "", "", "", 68.98, 
  555988., 135.58, 25.7, 4.46, 3.437, 6222.554, "", 182.219, 2.42, 2.1, 16.5, 
  "", 2.1, 72.98, 0.665}, {"CPV", "Africa", "Cape Verde", "2020-09-23", 
  5412., 75., 62., 54., 2., 1., 9734.023, 134.895, 111.513, 97.124, 3.597, 
  1.799, 1.09, "", "", "", "", "", "", "", "", 514., "", "", 0.924, 407., 
  0.732, 0.152, 6.6, "tests performed", "", "", "", "", "", "", "", "", "", 
  68.98, 555988., 135.58, 25.7, 4.46, 3.437, 6222.554, "", 182.219, 2.42, 
  2.1, 16.5, "", 2.1, 72.98, 0.665}, {"CPV", "Africa", "Cape Verde", 
  "2020-09-24", 5479., 67., 59.429, 55., 1., 0.857, 9854.529, 120.506, 
  106.888, 98.923, 1.799, 1.542, 1.1, "", "", "", "", "", "", "", "", 447., 
  "", "", 0.804, 414., 0.745, 0.144, 7., "tests performed", "", "", "", "", 
  "", "", "", "", "", 68.98, 555988., 135.58, 25.7, 4.46, 3.437, 6222.554, 
  "", 182.219, 2.42, 2.1, 16.5, "", 2.1, 72.98, 0.665}, 
 {"CPV", "Africa", "Cape Verde", "2020-09-25", 5628., 149., 69.571, 55., 0., 
  0.714, 10122.521, 267.991, 125.131, 98.923, 0., 1.285, 1.11, "", "", "", 
  "", "", "", "", "", 511., "", "", 0.919, 420., 0.755, 0.166, 6., 
  "tests performed", "", "", "", "", "", "", "", "", "", 68.98, 555988., 
  135.58, 25.7, 4.46, 3.437, 6222.554, "", 182.219, 2.42, 2.1, 16.5, "", 2.1, 
  72.98, 0.665}, {"CPV", "Africa", "Cape Verde", "2020-09-26", 5701., 73., 
  73.571, 56., 1., 0.857, 10253.818, 131.298, 132.326, 100.722, 1.799, 1.542, 
  1.1, "", "", "", "", "", "", "", "", 475., "", "", 0.854, 420., 0.755, 
  0.175, 5.7, "tests performed", "", "", "", "", "", "", "", "", "", 68.98, 
  555988., 135.58, 25.7, 4.46, 3.437, 6222.554, "", 182.219, 2.42, 2.1, 16.5, 
  "", 2.1, 72.98, 0.665}, {"CPV", "Africa", "Cape Verde", "2020-09-27", 
  5771., 70., 73.429, 57., 1., 0.857, 10379.72, 125.902, 132.069, 102.52, 
  1.799, 1.542, 1.1, "", "", "", "", "", "", "", "", 208., "", "", 0.374, 
  423., 0.761, 0.174, 5.8, "tests performed", "", "", "", "", "", "", "", "", 
  "", 68.98, 555988., 135.58, 25.7, 4.46, 3.437, 6222.554, "", 182.219, 2.42, 
  2.1, 16.5, "", 2.1, 72.98, 0.665}, {"CPV", "Africa", "Cape Verde", 
  "2020-09-28", 5817., 46., 76.571, 59., 2., 1., 10462.456, 82.736, 137.721, 
  106.117, 3.597, 1.799, 1.1, "", "", "", "", "", "", "", "", 370., "", "", 
  0.665, 433., 0.779, 0.177, 5.7, "tests performed", "", "", "", "", "", "", 
  "", "", "", 67.13, 555988., 135.58, 25.7, 4.46, 3.437, 6222.554, "", 
  182.219, 2.42, 2.1, 16.5, "", 2.1, 72.98, 0.665}, 
 {"CPV", "Africa", "Cape Verde", "2020-09-29", 5900., 83., 80.429, 59., 0., 
  1., 10611.74, 149.284, 144.659, 106.117, 0., 1.799, 1.1, "", "", "", "", 
  "", "", "", "", 545., "", "", 0.98, 439., 0.79, 0.183, 5.5, 
  "tests performed", "", "", "", "", "", "", "", "", "", 67.13, 555988., 
  135.58, 25.7, 4.46, 3.437, 6222.554, "", 182.219, 2.42, 2.1, 16.5, "", 2.1, 
  72.98, 0.665}, {"CPV", "Africa", "Cape Verde", "2020-09-30", 6024., 124., 
  87.429, 60., 1., 0.857, 10834.766, 223.026, 157.249, 107.916, 1.799, 1.542, 
  1.1, "", "", "", "", "", "", "", "", 606., "", "", 1.09, 452., 0.813, 
  0.193, 5.2, "tests performed", "", "", "", "", "", "", "", "", "", 67.13, 
  555988., 135.58, 25.7, 4.46, 3.437, 6222.554, "", 182.219, 2.42, 2.1, 16.5, 
  "", 2.1, 72.98, 0.665}, {"CPV", "Africa", "Cape Verde", "2020-10-01", 
  6126., 102., 92.429, 61., 1., 0.857, 11018.223, 183.457, 166.242, 109.715, 
  1.799, 1.542, 1.09, "", "", "", "", "", "", "", "", 555., "", "", 0.998, 
  467., 0.84, 0.198, 5.1, "tests performed", "", "", "", "", "", "", "", "", 
  "", 67.13, 555988., 135.58, 25.7, 4.46, 3.437, 6222.554, "", 182.219, 2.42, 
  2.1, 16.5, "", 2.1, 72.98, 0.665}, {"CPV", "Africa", "Cape Verde", 
  "2020-10-02", 6205., 79., 82.429, 62., 1., 1., 11160.313, 142.089, 148.256, 
  111.513, 1.799, 1.799, 1.09, "", "", "", "", "", "", "", "", 457., "", "", 
  0.822, 459., 0.826, 0.18, 5.6, "tests performed", "", "", "", "", "", "", 
  "", "", "", 67.13, 555988., 135.58, 25.7, 4.46, 3.437, 6222.554, "", 
  182.219, 2.42, 2.1, 16.5, "", 2.1, 72.98, 0.665}, 
 {"CPV", "Africa", "Cape Verde", "2020-10-03", 6296., 91., 85., 62., 0., 
  0.857, 11323.985, 163.673, 152.881, 111.513, 0., 1.542, 1.09, "", "", "", 
  "", "", "", "", "", 566., "", "", 1.018, 472., 0.849, 0.18, 5.6, 
  "tests performed", "", "", "", "", "", "", "", "", "", 67.13, 555988., 
  135.58, 25.7, 4.46, 3.437, 6222.554, "", 182.219, 2.42, 2.1, 16.5, "", 2.1, 
  72.98, 0.665}, {"CPV", "Africa", "Cape Verde", "2020-10-04", 6360., 64., 
  84.143, 65., 3., 1.143, 11439.096, 115.11, 151.339, 116.909, 5.396, 2.056, 
  1.08, "", "", "", "", "", "", "", "", 181., "", "", 0.326, 469., 0.844, 
  0.179, 5.6, "tests performed", "", "", "", "", "", "", "", "", "", 67.13, 
  555988., 135.58, 25.7, 4.46, 3.437, 6222.554, "", 182.219, 2.42, 2.1, 16.5, 
  "", 2.1, 72.98, 0.665}, {"CPV", "Africa", "Cape Verde", "2020-10-05", 
  6433., 73., 88., 68., 3., 1.286, 11570.394, 131.298, 158.277, 122.305, 
  5.396, 2.312, 1.08, "", "", "", "", "", "", "", "", 470., "", "", 0.845, 
  483., 0.869, 0.182, 5.5, "tests performed", "", "", "", "", "", "", "", "", 
  "", 67.13, 555988., 135.58, 25.7, 4.46, 3.437, 6222.554, "", 182.219, 2.42, 
  2.1, 16.5, "", 2.1, 72.98, 0.665}, {"CPV", "Africa", "Cape Verde", 
  "2020-10-06", 6518., 85., 88.286, 69., 1., 1.429, 11723.275, 152.881, 
  158.791, 124.103, 1.799, 2.569, 1.08, "", "", "", "", "", "", "", "", 533., 
  "", "", 0.959, 481., 0.865, 0.184, 5.4, "tests performed", "", "", "", "", 
  "", "", "", "", "", 67.13, 555988., 135.58, 25.7, 4.46, 3.437, 6222.554, 
  "", 182.219, 2.42, 2.1, 16.5, "", 2.1, 72.98, 0.665}, 
 {"CPV", "Africa", "Cape Verde", "2020-10-07", 6624., 106., 85.714, 71., 2., 
  1.571, 11913.926, 190.652, 154.166, 127.701, 3.597, 2.826, 1.08, "", "", 
  "", "", "", "", "", "", 493., "", "", 0.887, 465., 0.836, 0.184, 5.4, 
  "tests performed", "", "", "", "", "", "", "", "", "", 67.13, 555988., 
  135.58, 25.7, 4.46, 3.437, 6222.554, "", 182.219, 2.42, 2.1, 16.5, "", 2.1, 
  72.98, 0.665}, {"CPV", "Africa", "Cape Verde", "2020-10-08", 6717., 93., 
  84.429, 71., 0., 1.429, 12081.196, 167.27, 151.853, 127.701, 0., 2.569, 
  1.07, "", "", "", "", "", "", "", "", 530., "", "", 0.953, 461., 0.829, 
  0.183, 5.5, "tests performed", "", "", "", "", "", "", "", "", "", 67.13, 
  555988., 135.58, 25.7, 4.46, 3.437, 6222.554, "", 182.219, 2.42, 2.1, 16.5, 
  "", 2.1, 72.98, 0.665}, {"CPV", "Africa", "Cape Verde", "2020-10-09", 
  6809., 92., 86.286, 73., 2., 1.571, 12246.667, 165.471, 155.193, 131.298, 
  3.597, 2.826, 1.07, "", "", "", "", "", "", "", "", 525., "", "", 0.944, 
  471., 0.847, 0.183, 5.5, "tests performed", "", "", "", "", "", "", "", "", 
  "", 67.13, 555988., 135.58, 25.7, 4.46, 3.437, 6222.554, "", 182.219, 2.42, 
  2.1, 16.5, "", 2.1, 72.98, 0.665}, {"CPV", "Africa", "Cape Verde", 
  "2020-10-10", 6913., 104., 88.143, 74., 1., 1.714, 12433.722, 187.054, 
  158.534, 133.096, 1.799, 3.083, 1.07, "", "", "", "", "", "", "", "", 648., 
  "", "", 1.165, 483., 0.869, 0.182, 5.5, "tests performed", "", "", "", "", 
  "", "", "", "", "", 67.13, 555988., 135.58, 25.7, 4.46, 3.437, 6222.554, 
  "", 182.219, 2.42, 2.1, 16.5, "", 2.1, 72.98, 0.665}, 
 {"CPV", "Africa", "Cape Verde", "2020-10-11", 7072., 159., 101.714, 75., 1., 
  1.429, 12719.699, 285.977, 182.943, 134.895, 1.799, 2.569, 1.07, "", "", 
  "", "", "", "", "", "", 310., "", "", 0.558, 501., 0.901, 0.203, 4.9, 
  "tests performed", "", "", "", "", "", "", "", "", "", 67.13, 555988., 
  135.58, 25.7, 4.46, 3.437, 6222.554, "", 182.219, 2.42, 2.1, 16.5, "", 2.1, 
  72.98, 0.665}, {"CPV", "Africa", "Cape Verde", "2020-10-12", 7155., 83., 
  103.143, 75., 0., 1., 12868.983, 149.284, 185.513, 134.895, 0., 1.799, 
  1.06, "", "", "", "", "", "", "", "", 479., "", "", 0.862, 503., 0.905, 
  0.205, 4.9, "tests performed", "", "", "", "", "", "", "", "", "", 68.52, 
  555988., 135.58, 25.7, 4.46, 3.437, 6222.554, "", 182.219, 2.42, 2.1, 16.5, 
  "", 2.1, 72.98, 0.665}, {"CPV", "Africa", "Cape Verde", "2020-10-13", 
  7254., 99., 105.143, 77., 2., 1.143, 13047.044, 178.061, 189.11, 138.492, 
  3.597, 2.056, 1.05, "", "", "", "", "", "", "", "", 561., "", "", 1.009, 
  507., 0.912, 0.207, 4.8, "tests performed", "", "", "", "", "", "", "", "", 
  "", 68.52, 555988., 135.58, 25.7, 4.46, 3.437, 6222.554, "", 182.219, 2.42, 
  2.1, 16.5, "", 2.1, 72.98, 0.665}, {"CPV", "Africa", "Cape Verde", 
  "2020-10-14", 7371., 117., 106.714, 79., 2., 1.143, 13257.48, 210.436, 
  191.936, 142.089, 3.597, 2.056, 1.03, "", "", "", "", "", "", "", "", 404., 
  "", "", 0.727, 494., 0.889, 0.216, 4.6, "tests performed", "", "", "", "", 
  "", "", "", "", "", 68.52, 555988., 135.58, 25.7, 4.46, 3.437, 6222.554, 
  "", 182.219, 2.42, 2.1, 16.5, "", 2.1, 72.98, 0.665}, 
 {"CPV", "Africa", "Cape Verde", "2020-10-15", 7444., 73., 103.857, 79., 0., 
  1.143, 13388.778, 131.298, 186.797, 142.089, 0., 2.056, 1.02, "", "", "", 
  "", "", "", "", "", 660., "", "", 1.187, 512., 0.921, 0.203, 4.9, 
  "tests performed", "", "", "", "", "", "", "", "", "", 68.52, 555988., 
  135.58, 25.7, 4.46, 3.437, 6222.554, "", 182.219, 2.42, 2.1, 16.5, "", 2.1, 
  72.98, 0.665}, {"CPV", "Africa", "Cape Verde", "2020-10-16", 7526., 82., 
  102.429, 82., 3., 1.286, 13536.263, 147.485, 184.228, 147.485, 5.396, 
  2.312, 1.02, "", "", "", "", "", "", "", "", 583., "", "", 1.049, 521., 
  0.937, 0.197, 5.1, "tests performed", "", "", "", "", "", "", "", "", "", 
  68.52, 555988., 135.58, 25.7, 4.46, 3.437, 6222.554, "", 182.219, 2.42, 
  2.1, 16.5, "", 2.1, 72.98, 0.665}, {"CPV", "Africa", "Cape Verde", 
  "2020-10-17", 7638., 112., 103.571, 85., 3., 1.571, 13737.707, 201.443, 
  186.284, 152.881, 5.396, 2.826, 1.01, "", "", "", "", "", "", "", "", 561., 
  "", "", 1.009, 508., 0.914, 0.204, 4.9, "tests performed", "", "", "", "", 
  "", "", "", "", "", 68.52, 555988., 135.58, 25.7, 4.46, 3.437, 6222.554, 
  "", 182.219, 2.42, 2.1, 16.5, "", 2.1, 72.98, 0.665}, 
 {"CPV", "Africa", "Cape Verde", "2020-10-18", 7752., 114., 97.143, 86., 1., 
  1.571, 13942.747, 205.04, 174.721, 154.68, 1.799, 2.826, 1.01, "", "", "", 
  "", "", "", "", "", 332., "", "", 0.597, 511., 0.919, 0.19, 5.3, 
  "tests performed", "", "", "", "", "", "", "", "", "", 68.52, 555988., 
  135.58, 25.7, 4.46, 3.437, 6222.554, "", 182.219, 2.42, 2.1, 16.5, "", 2.1, 
  72.98, 0.665}, {"CPV", "Africa", "Cape Verde", "2020-10-19", 7800., 48., 
  92.143, 87., 1., 1.714, 14029.08, 86.333, 165.728, 156.478, 1.799, 3.083, 
  1., "", "", "", "", "", "", "", "", 543., "", "", 0.977, 521., 0.937, 
  0.177, 5.7, "tests performed", "", "", "", "", "", "", "", "", "", 68.52, 
  555988., 135.58, 25.7, 4.46, 3.437, 6222.554, "", 182.219, 2.42, 2.1, 16.5, 
  "", 2.1, 72.98, 0.665}, {"CPV", "Africa", "Cape Verde", "2020-10-20", 
  7901., 101., 92.429, 87., 0., 1.429, 14210.738, 181.659, 166.242, 156.478, 
  0., 2.569, 0.99, "", "", "", "", "", "", "", "", 578., "", "", 1.04, 523., 
  0.941, 0.177, 5.7, "tests performed", "", "", "", "", "", "", "", "", "", 
  68.52, 555988., 135.58, 25.7, 4.46, 3.437, 6222.554, "", 182.219, 2.42, 
  2.1, 16.5, "", 2.1, 72.98, 0.665}, {"CPV", "Africa", "Cape Verde", 
  "2020-10-21", 8033., 132., 94.571, 90., 3., 1.571, 14448.154, 237.415, 
  170.096, 161.874, 5.396, 2.826, 0.98, "", "", "", "", "", "", "", "", 652., 
  "", "", 1.173, 558., 1.004, 0.169, 5.9, "tests performed", "", "", "", "", 
  "", "", "", "", "", 68.52, 555988., 135.58, 25.7, 4.46, 3.437, 6222.554, 
  "", 182.219, 2.42, 2.1, 16.5, "", 2.1, 72.98, 0.665}, 
 {"CPV", "Africa", "Cape Verde", "2020-10-22", 8122., 89., 96.857, 91., 1., 
  1.714, 14608.229, 160.075, 174.207, 163.673, 1.799, 3.083, 0.97, "", "", 
  "", "", "", "", "", "", 526., "", "", 0.946, 539., 0.969, 0.18, 5.6, 
  "tests performed", "", "", "", "", "", "", "", "", "", 71.3, 555988., 
  135.58, 25.7, 4.46, 3.437, 6222.554, "", 182.219, 2.42, 2.1, 16.5, "", 2.1, 
  72.98, 0.665}, {"CPV", "Africa", "Cape Verde", "2020-10-23", 8198., 76., 
  96., 94., 3., 1.714, 14744.923, 136.694, 172.666, 169.068, 5.396, 3.083, 
  0.96, "", "", "", "", "", "", "", "", 775., "", "", 1.394, 567., 1.02, 
  0.169, 5.9, "tests performed", "", "", "", "", "", "", "", "", "", 71.3, 
  555988., 135.58, 25.7, 4.46, 3.437, 6222.554, "", 182.219, 2.42, 2.1, 16.5, 
  "", 2.1, 72.98, 0.665}, {"CPV", "Africa", "Cape Verde", "2020-10-24", 
  8322., 124., 97.714, 94., 0., 1.286, 14967.949, 223.026, 175.749, 169.068, 
  0., 2.312, 0.96, "", "", "", "", "", "", "", "", 539., "", "", 0.969, 564., 
  1.014, 0.173, 5.8, "tests performed", "", "", "", "", "", "", "", "", "", 
  71.3, 555988., 135.58, 25.7, 4.46, 3.437, 6222.554, "", 182.219, 2.42, 2.1, 
  16.5, "", 2.1, 72.98, 0.665}, {"CPV", "Africa", "Cape Verde", "2020-10-25", 
  8396., 74., 92., 94., 0., 1.143, 15101.045, 133.096, 165.471, 169.068, 0., 
  2.056, 0.95, "", "", "", "", "", "", "", "", 290., "", "", 0.522, 558., 
  1.004, 0.165, 6.1, "tests performed", "", "", "", "", "", "", "", "", "", 
  71.3, 555988., 135.58, 25.7, 4.46, 3.437, 6222.554, "", 182.219, 2.42, 2.1, 
  16.5, "", 2.1, 72.98, 0.665}, {"CPV", "Africa", "Cape Verde", "2020-10-26", 
  8423., 27., 89., 94., 0., 1., 15149.608, 48.562, 160.075, 169.068, 0., 
  1.799, 0.94, "", "", "", "", "", "", "", "", 332., "", "", 0.597, 527., 
  0.948, 0.169, 5.9, "tests performed", "", "", "", "", "", "", "", "", "", 
  71.3, 555988., 135.58, 25.7, 4.46, 3.437, 6222.554, "", 182.219, 2.42, 2.1, 
  16.5, "", 2.1, 72.98, 0.665}, {"CPV", "Africa", "Cape Verde", "2020-10-27", 
  8472., 49., 81.571, 94., 0., 1., 15237.739, 88.131, 146.714, 169.068, 0., 
  1.799, 0.93, "", "", "", "", "", "", "", "", 479., "", "", 0.862, 513., 
  0.923, 0.159, 6.3, "tests performed", "", "", "", "", "", "", "", "", "", 
  71.3, 555988., 135.58, 25.7, 4.46, 3.437, 6222.554, "", 182.219, 2.42, 2.1, 
  16.5, "", 2.1, 72.98, 0.665}, {"CPV", "Africa", "Cape Verde", "2020-10-28", 
  8548., 76., 73.571, 94., 0., 0.571, 15374.433, 136.694, 132.326, 169.068, 
  0., 1.028, 0.93, "", "", "", "", "", "", "", "", 527., "", "", 0.948, 495., 
  0.89, 0.149, 6.7, "tests performed", "", "", "", "", "", "", "", "", "", 
  71.3, 555988., 135.58, 25.7, 4.46, 3.437, 6222.554, "", 182.219, 2.42, 2.1, 
  16.5, "", 2.1, 72.98, 0.665}, {"CPV", "Africa", "Cape Verde", "2020-10-29", 
  8603., 55., 68.714, 95., 1., 0.571, 15473.356, 98.923, 123.59, 170.867, 
  1.799, 1.028, 0.93, "", "", "", "", "", "", "", "", 677., "", "", 1.218, 
  517., 0.93, 0.133, 7.5, "tests performed", "", "", "", "", "", "", "", "", 
  "", 71.3, 555988., 135.58, 25.7, 4.46, 3.437, 6222.554, "", 182.219, 2.42, 
  2.1, 16.5, "", 2.1, 72.98, 0.665}, {"CPV", "Africa", "Cape Verde", 
  "2020-10-30", 8694., 91., 70.857, 95., 0., 0.143, 15637.028, 163.673, 
  127.444, 170.867, 0., 0.257, 0.94, "", "", "", "", "", "", "", "", 584., 
  "", "", 1.05, 490., 0.881, 0.145, 6.9, "tests performed", "", "", "", "", 
  "", "", "", "", "", 71.3, 555988., 135.58, 25.7, 4.46, 3.437, 6222.554, "", 
  182.219, 2.42, 2.1, 16.5, "", 2.1, 72.98, 0.665}, 
 {"CPV", "Africa", "Cape Verde", "2020-10-31", 8793., 99., 67.286, 95., 0., 
  0.143, 15815.09, 178.061, 121.02, 170.867, 0., 0.257, 0.94, "", "", "", "", 
  "", "", "", "", 390., "", "", 0.701, 468., 0.842, 0.144, 7., 
  "tests performed", "", "", "", "", "", "", "", "", "", 71.3, 555988., 
  135.58, 25.7, 4.46, 3.437, 6222.554, "", 182.219, 2.42, 2.1, 16.5, "", 2.1, 
  72.98, 0.665}, {"CPV", "Africa", "Cape Verde", "2020-11-01", 8848., 55., 
  64.571, 95., 0., 0.143, 15914.013, 98.923, 116.138, 170.867, 0., 0.257, 
  0.95, "", "", "", "", "", "", "", "", 288., "", "", 0.518, 468., 0.842, 
  0.138, 7.2, "tests performed", "", "", "", "", "", "", "", "", "", 71.3, 
  555988., 135.58, 25.7, 4.46, 3.437, 6222.554, "", 182.219, 2.42, 2.1, 16.5, 
  "", 2.1, 72.98, 0.665}, {"CPV", "Africa", "Cape Verde", "2020-11-02", 
  8882., 34., 65.571, 95., 0., 0.143, 15975.165, 61.152, 117.937, 170.867, 
  0., 0.257, 0.95, "", "", "", "", "", "", "", "", 421., "", "", 0.757, 481., 
  0.865, 0.136, 7.3, "tests performed", "", "", "", "", "", "", "", "", "", 
  71.3, 555988., 135.58, 25.7, 4.46, 3.437, 6222.554, "", 182.219, 2.42, 2.1, 
  16.5, "", 2.1, 72.98, 0.665}, {"CPV", "Africa", "Cape Verde", "2020-11-03", 
  8944., 62., 67.429, 95., 0., 0.143, 16086.678, 111.513, 121.277, 170.867, 
  0., 0.257, 0.95, "", "", "", "", "", "", "", "", 490., "", "", 0.881, 482., 
  0.867, 0.14, 7.1, "tests performed", "", "", "", "", "", "", "", "", "", 
  71.3, 555988., 135.58, 25.7, 4.46, 3.437, 6222.554, "", 182.219, 2.42, 2.1, 
  16.5, "", 2.1, 72.98, 0.665}, {"CPV", "Africa", "Cape Verde", "2020-11-04", 
  9053., 109., 72.143, 95., 0., 0.143, 16282.726, 196.047, 129.756, 170.867, 
  0., 0.257, 0.96, "", "", "", "", "", "", "", "", 491., "", "", 0.883, 477., 
  0.858, 0.151, 6.6, "tests performed", "", "", "", "", "", "", "", "", "", 
  71.3, 555988., 135.58, 25.7, 4.46, 3.437, 6222.554, "", 182.219, 2.42, 2.1, 
  16.5, "", 2.1, 72.98, 0.665}, {"CPV", "Africa", "Cape Verde", "2020-11-05", 
  9149., 96., 78., 97., 2., 0.286, 16455.391, 172.666, 140.291, 174.464, 
  3.597, 0.514, 0.96, "", "", "", "", "", "", "", "", 727., "", "", 1.308, 
  484., 0.871, 0.161, 6.2, "tests performed", "", "", "", "", "", "", "", "", 
  "", 71.3, 555988., 135.58, 25.7, 4.46, 3.437, 6222.554, "", 182.219, 2.42, 
  2.1, 16.5, "", 2.1, 72.98, 0.665}, {"CPV", "Africa", "Cape Verde", 
  "2020-11-06", 9224., 75., 75.714, 100., 3., 0.714, 16590.286, 134.895, 
  136.18, 179.86, 5.396, 1.285, 0.96, "", "", "", "", "", "", "", "", 524., 
  "", "", 0.942, 476., 0.856, 0.159, 6.3, "tests performed", "", "", "", "", 
  "", "", "", "", "", 71.3, 555988., 135.58, 25.7, 4.46, 3.437, 6222.554, "", 
  182.219, 2.42, 2.1, 16.5, "", 2.1, 72.98, 0.665}, 
 {"CPV", "Africa", "Cape Verde", "2020-11-07", 9291., 67., 71.143, 100., 0., 
  0.714, 16710.792, 120.506, 127.958, 179.86, 0., 1.285, 0.96, "", "", "", 
  "", "", "", "", "", 510., "", "", 0.917, 493., 0.887, 0.144, 6.9, 
  "tests performed", "", "", "", "", "", "", "", "", "", 71.3, 555988., 
  135.58, 25.7, 4.46, 3.437, 6222.554, "", 182.219, 2.42, 2.1, 16.5, "", 2.1, 
  72.98, 0.665}, {"CPV", "Africa", "Cape Verde", "2020-11-08", 9369., 78., 
  74.429, 100., 0., 0.714, 16851.083, 140.291, 133.867, 179.86, 0., 1.285, 
  0.96, "", "", "", "", "", "", "", "", 283., "", "", 0.509, 492., 0.885, 
  0.151, 6.6, "tests performed", "", "", "", "", "", "", "", "", "", 71.3, 
  555988., 135.58, 25.7, 4.46, 3.437, 6222.554, "", 182.219, 2.42, 2.1, 16.5, 
  "", 2.1, 72.98, 0.665}, {"CPV", "Africa", "Cape Verde", "2020-11-09", 
  9419., 50., 76.714, 100., 0., 0.714, 16941.013, 89.93, 137.978, 179.86, 0., 
  1.285, 0.96, "", "", "", "", "", "", "", "", 471., "", "", 0.847, 499., 
  0.898, 0.154, 6.5, "tests performed", "", "", "", "", "", "", "", "", "", 
  71.3, 555988., 135.58, 25.7, 4.46, 3.437, 6222.554, "", 182.219, 2.42, 2.1, 
  16.5, "", 2.1, 72.98, 0.665}, {"CPV", "Africa", "Cape Verde", "2020-11-10", 
  9499., 80., 79.286, 101., 1., 0.857, 17084.901, 143.888, 142.603, 181.659, 
  1.799, 1.542, 0.95, "", "", "", "", "", "", "", "", 417., "", "", 0.75, 
  489., 0.88, 0.162, 6.2, "tests performed", "", "", "", "", "", "", "", "", 
  "", 71.3, 555988., 135.58, 25.7, 4.46, 3.437, 6222.554, "", 182.219, 2.42, 
  2.1, 16.5, "", 2.1, 72.98, 0.665}, {"CPV", "Africa", "Cape Verde", 
  "2020-11-11", 9560., 61., 72.429, 102., 1., 1., 17194.616, 109.715, 130.27, 
  183.457, 1.799, 1.799, 0.95, "", "", "", "", "", "", "", "", 681., "", "", 
  1.225, 516., 0.928, 0.14, 7.1, "tests performed", "", "", "", "", "", "", 
  "", "", "", 71.3, 555988., 135.58, 25.7, 4.46, 3.437, 6222.554, "", 
  182.219, 2.42, 2.1, 16.5, "", 2.1, 72.98, 0.665}, 
 {"CPV", "Africa", "Cape Verde", "2020-11-12", 9694., 134., 77.857, 102., 0., 
  0.714, 17435.628, 241.012, 140.034, 183.457, 0., 1.285, 0.95, "", "", "", 
  "", "", "", "", "", 491., "", "", 0.883, 482., 0.867, 0.162, 6.2, 
  "tests performed", "", "", "", "", "", "", "", "", "", 71.3, 555988., 
  135.58, 25.7, 4.46, 3.437, 6222.554, "", 182.219, 2.42, 2.1, 16.5, "", 2.1, 
  72.98, 0.665}, {"CPV", "Africa", "Cape Verde", "2020-11-13", 9741., 47., 
  73.857, 102., 0., 0.286, 17520.162, 84.534, 132.839, 183.457, 0., 0.514, 
  0.94, "", "", "", "", "", "", "", "", 402., "", "", 0.723, 465., 0.836, 
  0.159, 6.3, "tests performed", "", "", "", "", "", "", "", "", "", 71.3, 
  555988., 135.58, 25.7, 4.46, 3.437, 6222.554, "", 182.219, 2.42, 2.1, 16.5, 
  "", 2.1, 72.98, 0.665}, {"CPV", "Africa", "Cape Verde", "2020-11-14", 
  9780., 39., 69.857, 102., 0., 0.286, 17590.308, 70.145, 125.645, 183.457, 
  0., 0.514, 0.94, "", "", "", "", "", "", "", "", 528., "", "", 0.95, 468., 
  0.842, 0.149, 6.7, "tests performed", "", "", "", "", "", "", "", "", "", 
  71.3, 555988., 135.58, 25.7, 4.46, 3.437, 6222.554, "", 182.219, 2.42, 2.1, 
  16.5, "", 2.1, 72.98, 0.665}, {"CPV", "Africa", "Cape Verde", "2020-11-15", 
  9822., 42., 64.714, 103., 1., 0.429, 17665.849, 75.541, 116.395, 185.256, 
  1.799, 0.771, 0.94, "", "", "", "", "", "", "", "", 177., "", "", 0.318, 
  452., 0.813, 0.143, 7., "tests performed", "", "", "", "", "", "", "", "", 
  "", 71.3, 555988., 135.58, 25.7, 4.46, 3.437, 6222.554, "", 182.219, 2.42, 
  2.1, 16.5, "", 2.1, 72.98, 0.665}, {"CPV", "Africa", "Cape Verde", 
  "2020-11-16", 9840., 18., 60.143, 103., 0., 0.429, 17698.224, 32.375, 
  108.173, 185.256, 0., 0.771, 0.94, "", "", "", "", "", "", "", "", 591., 
  "", "", 1.063, 470., 0.845, 0.128, 7.8, "tests performed", "", "", "", "", 
  "", "", "", "", "", 71.3, 555988., 135.58, 25.7, 4.46, 3.437, 6222.554, "", 
  182.219, 2.42, 2.1, 16.5, "", 2.1, 72.98, 0.665}, 
 {"CPV", "Africa", "Cape Verde", "2020-11-17", 9960., 120., 65.857, 103., 0., 
  0.286, 17914.056, 215.832, 118.451, 185.256, 0., 0.514, 0.95, "", "", "", 
  "", "", "", "", "", 390., "", "", 0.701, 466., 0.838, 0.141, 7.1, 
  "tests performed", "", "", "", "", "", "", "", "", "", 71.3, 555988., 
  135.58, 25.7, 4.46, 3.437, 6222.554, "", 182.219, 2.42, 2.1, 16.5, "", 2.1, 
  72.98, 0.665}, {"CPV", "Africa", "Cape Verde", "2020-11-18", 10000., 40., 
  62.857, 104., 1., 0.286, 17986., 71.944, 113.055, 187.054, 1.799, 0.514, 
  0.95, "", "", "", "", "", "", "", "", 321., "", "", 0.577, 414., 0.745, 
  0.152, 6.6, "tests performed", "", "", "", "", "", "", "", "", "", 71.3, 
  555988., 135.58, 25.7, 4.46, 3.437, 6222.554, "", 182.219, 2.42, 2.1, 16.5, 
  "", 2.1, 72.98, 0.665}, {"CPV", "Africa", "Cape Verde", "2020-11-19", 
  10082., 82., 55.429, 104., 0., 0.286, 18133.485, 147.485, 99.694, 187.054, 
  0., 0.514, 0.95, "", "", "", "", "", "", "", "", 501., "", "", 0.901, 416., 
  0.748, 0.133, 7.5, "tests performed", "", "", "", "", "", "", "", "", "", 
  71.3, 555988., 135.58, 25.7, 4.46, 3.437, 6222.554, "", 182.219, 2.42, 2.1, 
  16.5, "", 2.1, 72.98, 0.665}, {"CPV", "Africa", "Cape Verde", "2020-11-20", 
  10152., 70., 58.714, 104., 0., 0.286, 18259.387, 125.902, 105.604, 187.054, 
  0., 0.514, 0.95, "", "", "", "", "", "", "", "", 460., "", "", 0.827, 424., 
  0.763, 0.138, 7.2, "tests performed", "", "", "", "", "", "", "", "", "", 
  71.3, 555988., 135.58, 25.7, 4.46, 3.437, 6222.554, "", 182.219, 2.42, 2.1, 
  16.5, "", 2.1, 72.98, 0.665}, {"CPV", "Africa", "Cape Verde", "2020-11-21", 
  10234., 82., 64.857, 104., 0., 0.286, 18406.872, 147.485, 116.652, 187.054, 
  0., 0.514, 0.95, "", "", "", "", "", "", "", "", 234., "", "", 0.421, 382., 
  0.687, 0.17, 5.9, "tests performed", "", "", "", "", "", "", "", "", "", 
  71.3, 555988., 135.58, 25.7, 4.46, 3.437, 6222.554, "", 182.219, 2.42, 2.1, 
  16.5, "", 2.1, 72.98, 0.665}, {"CPV", "Africa", "Cape Verde", "2020-11-22", 
  10276., 42., 64.857, 104., 0., 0.143, 18482.413, 75.541, 116.652, 187.054, 
  0., 0.257, 0.95, "", "", "", "", "", "", "", "", 255., "", "", 0.459, 393., 
  0.707, 0.165, 6.1, "tests performed", "", "", "", "", "", "", "", "", "", 
  71.3, 555988., 135.58, 25.7, 4.46, 3.437, 6222.554, "", 182.219, 2.42, 2.1, 
  16.5, "", 2.1, 72.98, 0.665}, {"CPV", "Africa", "Cape Verde", "2020-11-23", 
  10302., 26., 66., 104., 0., 0.143, 18529.177, 46.764, 118.708, 187.054, 0., 
  0.257, 0.95, "", "", "", "", "", "", "", "", 532., "", "", 0.957, 385., 
  0.692, 0.171, 5.8, "tests performed", "", "", "", "", "", "", "", "", "", 
  71.3, 555988., 135.58, 25.7, 4.46, 3.437, 6222.554, "", 182.219, 2.42, 2.1, 
  16.5, "", 2.1, 72.98, 0.665}, {"CPV", "Africa", "Cape Verde", "2020-11-24", 
  10400., 98., 62.857, 104., 0., 0.143, 18705.44, 176.263, 113.055, 187.054, 
  0., 0.257, 0.95, "", "", "", "", "", "", "", "", 481., "", "", 0.865, 398., 
  0.716, 0.158, 6.3, "tests performed", "", "", "", "", "", "", "", "", "", 
  71.3, 555988., 135.58, 25.7, 4.46, 3.437, 6222.554, "", 182.219, 2.42, 2.1, 
  16.5, "", 2.1, 72.98, 0.665}, {"CPV", "Africa", "Cape Verde", "2020-11-25", 
  10526., 126., 75.143, 104., 0., 0., 18932.063, 226.624, 135.152, 187.054, 
  0., 0., 0.94, "", "", "", "", "", "", "", "", 355., "", "", 0.639, 403., 
  0.725, 0.186, 5.4, "tests performed", "", "", "", "", "", "", "", "", "", 
  71.3, 555988., 135.58, 25.7, 4.46, 3.437, 6222.554, "", 182.219, 2.42, 2.1, 
  16.5, "", 2.1, 72.98, 0.665}, {"CPV", "Africa", "Cape Verde", "2020-11-26", 
  10570., 44., 69.714, 105., 1., 0.143, 19011.202, 79.138, 125.388, 188.853, 
  1.799, 0.257, 0.93, "", "", "", "", "", "", "", "", 358., "", "", 0.644, 
  382., 0.687, 0.182, 5.5, "tests performed", "", "", "", "", "", "", "", "", 
  "", 71.3, 555988., 135.58, 25.7, 4.46, 3.437, 6222.554, "", 182.219, 2.42, 
  2.1, 16.5, "", 2.1, 72.98, 0.665}, {"CPV", "Africa", "Cape Verde", 
  "2020-11-27", 10626., 56., 67.714, 105., 0., 0.143, 19111.923, 100.722, 
  121.791, 188.853, 0., 0.257, 0.92, "", "", "", "", "", "", "", "", 423., 
  "", "", 0.761, 377., 0.678, 0.18, 5.6, "tests performed", "", "", "", "", 
  "", "", "", "", "", 71.3, 555988., 135.58, 25.7, 4.46, 3.437, 6222.554, "", 
  182.219, 2.42, 2.1, 16.5, "", 2.1, 72.98, 0.665}, 
 {"CPV", "Africa", "Cape Verde", "2020-11-28", 10700., 74., 66.571, 105., 0., 
  0.143, 19245.02, 133.096, 119.735, 188.853, 0., 0.257, 0.91, "", "", "", 
  "", "", "", "", "", 365., "", "", 0.656, 396., 0.712, 0.168, 5.9, 
  "tests performed", "", "", "", "", "", "", "", "", "", 71.3, 555988., 
  135.58, 25.7, 4.46, 3.437, 6222.554, "", 182.219, 2.42, 2.1, 16.5, "", 2.1, 
  72.98, 0.665}, {"CPV", "Africa", "Cape Verde", "2020-11-29", 10747., 47., 
  67.286, 105., 0., 0.143, 19329.554, 84.534, 121.02, 188.853, 0., 0.257, 
  0.91, "", "", "", "", "", "", "", "", 119., "", "", 0.214, 376., 0.676, 
  0.179, 5.6, "tests performed", "", "", "", "", "", "", "", "", "", 71.3, 
  555988., 135.58, 25.7, 4.46, 3.437, 6222.554, "", 182.219, 2.42, 2.1, 16.5, 
  "", 2.1, 72.98, 0.665}, {"CPV", "Africa", "Cape Verde", "2020-11-30", 
  10761., 14., 65.571, 105., 0., 0.143, 19354.734, 25.18, 117.937, 188.853, 
  0., 0.257, 0.9, "", "", "", "", "", "", "", "", 406., "", "", 0.73, 358., 
  0.644, 0.183, 5.5, "tests performed", "", "", "", "", "", "", "", "", "", 
  71.3, 555988., 135.58, 25.7, 4.46, 3.437, 6222.554, "", 182.219, 2.42, 2.1, 
  16.5, "", 2.1, 72.98, 0.665}, {"CPV", "Africa", "Cape Verde", "2020-12-01", 
  10816., 55., 59.429, 106., 1., 0.286, 19453.657, 98.923, 106.888, 190.652, 
  1.799, 0.514, 0.89, "", "", "", "", "", "", "", "", 498., "", "", 0.896, 
  361., 0.649, 0.165, 6.1, "tests performed", "", "", "", "", "", "", "", "", 
  "", 71.3, 555988., 135.58, 25.7, 4.46, 3.437, 6222.554, "", 182.219, 2.42, 
  2.1, 16.5, "", 2.1, 72.98, 0.665}, {"CPV", "Africa", "Cape Verde", 
  "2020-12-02", 10867., 51., 48.714, 106., 0., 0.286, 19545.386, 91.729, 
  87.618, 190.652, 0., 0.514, 0.89, "", "", "", "", "", "", "", "", 416., "", 
  "", 0.748, 369., 0.664, 0.132, 7.6, "tests performed", "", "", "", "", "", 
  "", "", "", "", 71.3, 555988., 135.58, 25.7, 4.46, 3.437, 6222.554, "", 
  182.219, 2.42, 2.1, 16.5, "", 2.1, 72.98, 0.665}, 
 {"CPV", "Africa", "Cape Verde", "2020-12-03", 10938., 71., 52.571, 107., 1., 
  0.286, 19673.086, 127.701, 94.555, 192.45, 1.799, 0.514, 0.89, "", "", "", 
  "", "", "", "", "", 543., "", "", 0.977, 396., 0.712, 0.133, 7.5, 
  "tests performed", "", "", "", "", "", "", "", "", "", 71.3, 555988., 
  135.58, 25.7, 4.46, 3.437, 6222.554, "", 182.219, 2.42, 2.1, 16.5, "", 2.1, 
  72.98, 0.665}, {"CPV", "Africa", "Cape Verde", "2020-12-04", 10996., 58., 
  52.857, 108., 1., 0.429, 19777.405, 104.319, 95.069, 194.249, 1.799, 0.771, 
  0.88, "", "", "", "", "", "", "", "", 436., "", "", 0.784, 398., 0.716, 
  0.133, 7.5, "tests performed", "", "", "", "", "", "", "", "", "", 71.3, 
  555988., 135.58, 25.7, 4.46, 3.437, 6222.554, "", 182.219, 2.42, 2.1, 16.5, 
  "", 2.1, 72.98, 0.665}, {"CPV", "Africa", "Cape Verde", "2020-12-05", 
  11036., 40., 48., 109., 1., 0.571, 19849.349, 71.944, 86.333, 196.047, 
  1.799, 1.028, 0.88, "", "", "", "", "", "", "", "", 228., "", "", 0.41, 
  378., 0.68, 0.127, 7.9, "tests performed", "", "", "", "", "", "", "", "", 
  "", 71.3, 555988., 135.58, 25.7, 4.46, 3.437, 6222.554, "", 182.219, 2.42, 
  2.1, 16.5, "", 2.1, 72.98, 0.665}, {"CPV", "Africa", "Cape Verde", 
  "2020-12-06", 11063., 27., 45.143, 109., 0., 0.571, 19897.911, 48.562, 
  81.194, 196.047, 0., 1.028, 0.88, "", "", "", "", "", "", "", "", 142., "", 
  "", 0.255, 381., 0.685, 0.118, 8.4, "tests performed", "", "", "", "", "", 
  "", "", "", "", 71.3, 555988., 135.58, 25.7, 4.46, 3.437, 6222.554, "", 
  182.219, 2.42, 2.1, 16.5, "", 2.1, 72.98, 0.665}, 
 {"CPV", "Africa", "Cape Verde", "2020-12-07", 11098., 35., 48.143, 109., 0., 
  0.571, 19960.862, 62.951, 86.59, 196.047, 0., 1.028, 0.88, "", "", "", "", 
  "", "", "", "", 279., "", "", 0.502, 363., 0.653, 0.133, 7.5, 
  "tests performed", "", "", "", "", "", "", "", "", "", 71.3, 555988., 
  135.58, 25.7, 4.46, 3.437, 6222.554, "", 182.219, 2.42, 2.1, 16.5, "", 2.1, 
  72.98, 0.665}, {"CPV", "Africa", "Cape Verde", "2020-12-08", 11118., 20., 
  43.143, 109., 0., 0.429, 19996.834, 35.972, 77.597, 196.047, 0., 0.771, 
  0.88, "", "", "", "", "", "", "", "", 460., "", "", 0.827, 358., 0.644, 
  0.121, 8.3, "tests performed", "", "", "", "", "", "", "", "", "", 71.3, 
  555988., 135.58, 25.7, 4.46, 3.437, 6222.554, "", 182.219, 2.42, 2.1, 16.5, 
  "", 2.1, 72.98, 0.665}, {"CPV", "Africa", "Cape Verde", "2020-12-09", 
  11192., 74., 46.429, 109., 0., 0.429, 20129.931, 133.096, 83.506, 196.047, 
  0., 0.771, 0.88, "", "", "", "", "", "", "", "", 332., "", "", 0.597, 346., 
  0.622, 0.134, 7.5, "tests performed", "", "", "", "", "", "", "", "", "", 
  71.3, 555988., 135.58, 25.7, 4.46, 3.437, 6222.554, "", 182.219, 2.42, 2.1, 
  16.5, "", 2.1, 72.98, 0.665}, {"CPV", "Africa", "Cape Verde", "2020-12-10", 
  11203., 11., 37.857, 109., 0., 0.286, 20149.715, 19.785, 68.09, 196.047, 
  0., 0.514, 0.88, "", "", "", "", "", "", "", "", 391., "", "", 0.703, 324., 
  0.583, 0.117, 8.6, "tests performed", "", "", "", "", "", "", "", "", "", 
  71.3, 555988., 135.58, 25.7, 4.46, 3.437, 6222.554, "", 182.219, 2.42, 2.1, 
  16.5, "", 2.1, 72.98, 0.665}, {"CPV", "Africa", "Cape Verde", "2020-12-11", 
  11262., 59., 38., 110., 1., 0.286, 20255.833, 106.117, 68.347, 197.846, 
  1.799, 0.514, 0.89, "", "", "", "", "", "", "", "", "", "", "", "", "", "", 
  "", "", "tests performed", "", "", "", "", "", "", "", "", "", 71.3, 
  555988., 135.58, 25.7, 4.46, 3.437, 6222.554, "", 182.219, 2.42, 2.1, 16.5, 
  "", 2.1, 72.98, 0.665}, {"CPV", "Africa", "Cape Verde", "2020-12-12", 
  11302., 40., 38., 110., 0., 0.143, 20327.777, 71.944, 68.347, 197.846, 0., 
  0.257, 0.89, "", "", "", "", "", "", "", "", "", "", "", "", "", "", "", 
  "", "tests performed", "", "", "", "", "", "", "", "", "", 71.3, 555988., 
  135.58, 25.7, 4.46, 3.437, 6222.554, "", 182.219, 2.42, 2.1, 16.5, "", 2.1, 
  72.98, 0.665}, {"CPV", "Africa", "Cape Verde", "2020-12-13", 11357., 55., 
  42., 110., 0., 0.143, 20426.7, 98.923, 75.541, 197.846, 0., 0.257, 0.89, 
  "", "", "", "", "", "", "", "", 87., "", "", 0.156, "", "", "", "", 
  "tests performed", "", "", "", "", "", "", "", "", "", 71.3, 555988., 
  135.58, 25.7, 4.46, 3.437, 6222.554, "", 182.219, 2.42, 2.1, 16.5, "", 2.1, 
  72.98, 0.665}, {"CPV", "Africa", "Cape Verde", "2020-12-14", 11361., 4., 
  37.571, 110., 0., 0.143, 20433.894, 7.194, 67.576, 197.846, 0., 0.257, 
  0.89, "", "", "", "", "", "", "", "", "", "", "", "", "", "", "", "", 
  "tests performed", "", "", "", "", "", "", "", "", "", 64.81, 555988., 
  135.58, 25.7, 4.46, 3.437, 6222.554, "", 182.219, 2.42, 2.1, 16.5, "", 2.1, 
  72.98, 0.665}, {"CPV", "Africa", "Cape Verde", "2020-12-15", 11395., 34., 
  39.571, 110., 0., 0.143, 20495.047, 61.152, 71.173, 197.846, 0., 0.257, 
  0.89, "", "", "", "", "", "", "", "", 364., "", "", 0.655, "", "", "", "", 
  "tests performed", "", "", "", "", "", "", "", "", "", 64.81, 555988., 
  135.58, 25.7, 4.46, 3.437, 6222.554, "", 182.219, 2.42, 2.1, 16.5, "", 2.1, 
  72.98, 0.665}, {"CPV", "Africa", "Cape Verde", "2020-12-16", 11458., 63., 
  38., 110., 0., 0.143, 20608.358, 113.312, 68.347, 197.846, 0., 0.257, 0.89, 
  "", "", "", "", "", "", "", "", "", "", "", "", "", "", "", "", 
  "tests performed", "", "", "", "", "", "", "", "", "", 64.81, 555988., 
  135.58, 25.7, 4.46, 3.437, 6222.554, "", 182.219, 2.42, 2.1, 16.5, "", 2.1, 
  72.98, 0.665}, {"CPV", "Africa", "Cape Verde", "2020-12-17", 11502., 44., 
  42.714, 110., 0., 0.143, 20687.497, 79.138, 76.826, 197.846, 0., 0.257, 
  0.89, "", "", "", "", "", "", "", "", "", "", "", "", "", "", "", "", 
  "tests performed", "", "", "", "", "", "", "", "", "", 64.81, 555988., 
  135.58, 25.7, 4.46, 3.437, 6222.554, "", 182.219, 2.42, 2.1, 16.5, "", 2.1, 
  72.98, 0.665}, {"CPV", "Africa", "Cape Verde", "2020-12-18", 11526., 24., 
  37.714, 110., 0., 0., 20730.663, 43.166, 67.833, 197.846, 0., 0., 0.89, "", 
  "", "", "", "", "", "", "", "", "", "", "", "", "", "", "", 
  "tests performed", "", "", "", "", "", "", "", "", "", 64.81, 555988., 
  135.58, 25.7, 4.46, 3.437, 6222.554, "", 182.219, 2.42, 2.1, 16.5, "", 2.1, 
  72.98, 0.665}, {"CPV", "Africa", "Cape Verde", "2020-12-19", 11567., 41., 
  37.857, 111., 1., 0.143, 20804.406, 73.743, 68.09, 199.645, 1.799, 0.257, 
  0.89, "", "", "", "", "", "", "", "", 203., "", "", 0.365, "", "", "", "", 
  "tests performed", "", "", "", "", "", "", "", "", "", 64.81, 555988., 
  135.58, 25.7, 4.46, 3.437, 6222.554, "", 182.219, 2.42, 2.1, 16.5, "", 2.1, 
  72.98, 0.665}, {"CPV", "Africa", "Cape Verde", "2020-12-20", 11579., 12., 
  31.714, 111., 0., 0.143, 20825.989, 21.583, 57.041, 199.645, 0., 0.257, 
  0.89, "", "", "", "", "", "", "", "", 123., "", "", 0.221, "", "", "", "", 
  "tests performed", "", "", "", "", "", "", "", "", "", 64.81, 555988., 
  135.58, 25.7, 4.46, 3.437, 6222.554, "", 182.219, 2.42, 2.1, 16.5, "", 2.1, 
  72.98, 0.665}, {"CPV", "Africa", "Cape Verde", "2020-12-21", 11600., 21., 
  34.143, 111., 0., 0.143, 20863.76, 37.771, 61.409, 199.645, 0., 0.257, 0.9, 
  "", "", "", "", "", "", "", "", 413., "", "", 0.743, "", "", "", "", 
  "tests performed", "", "", "", "", "", "", "", "", "", 64.81, 555988., 
  135.58, 25.7, 4.46, 3.437, 6222.554, "", 182.219, 2.42, 2.1, 16.5, "", 2.1, 
  72.98, 0.665}, {"CPV", "Africa", "Cape Verde", "2020-12-22", 11636., 36., 
  34.429, 112., 1., 0.286, 20928.509, 64.75, 61.923, 201.443, 1.799, 0.514, 
  0.9, "", "", "", "", "", "", "", "", "", "", "", "", "", "", "", "", 
  "tests performed", "", "", "", "", "", "", "", "", "", 64.81, 555988., 
  135.58, 25.7, 4.46, 3.437, 6222.554, "", 182.219, 2.42, 2.1, 16.5, "", 2.1, 
  72.98, 0.665}, {"CPV", "Africa", "Cape Verde", "2020-12-23", 11668., 32., 
  30., 112., 0., 0.286, 20986.064, 57.555, 53.958, 201.443, 0., 0.514, 0.91, 
  "", "", "", "", "", "", "", "", "", "", "", "", "", "", "", "", 
  "tests performed", "", "", "", "", "", "", "", "", "", 64.81, 555988., 
  135.58, 25.7, 4.46, 3.437, 6222.554, "", 182.219, 2.42, 2.1, 16.5, "", 2.1, 
  72.98, 0.665}, {"CPV", "Africa", "Cape Verde", "2020-12-24", 11688., 20., 
  26.571, 112., 0., 0.286, 21022.036, 35.972, 47.791, 201.443, 0., 0.514, 
  0.91, "", "", "", "", "", "", "", "", "", "", "", "", "", "", "", "", 
  "tests performed", "", "", "", "", "", "", "", "", "", 64.81, 555988., 
  135.58, 25.7, 4.46, 3.437, 6222.554, "", 182.219, 2.42, 2.1, 16.5, "", 2.1, 
  72.98, 0.665}, {"CPV", "Africa", "Cape Verde", "2020-12-25", 11696., 8., 
  24.286, 112., 0., 0.286, 21036.425, 14.389, 43.68, 201.443, 0., 0.514, 
  0.93, "", "", "", "", "", "", "", "", "", "", "", "", "", "", "", "", 
  "tests performed", "", "", "", "", "", "", "", "", "", 64.81, 555988., 
  135.58, 25.7, 4.46, 3.437, 6222.554, "", 182.219, 2.42, 2.1, 16.5, "", 2.1, 
  72.98, 0.665}, {"CPV", "Africa", "Cape Verde", "2020-12-26", 11698., 2., 
  18.714, 112., 0., 0.143, 21040.022, 3.597, 33.66, 201.443, 0., 0.257, 0.95, 
  "", "", "", "", "", "", "", "", 283., "", "", 0.509, "", "", "", "", 
  "tests performed", "", "", "", "", "", "", "", "", "", 64.81, 555988., 
  135.58, 25.7, 4.46, 3.437, 6222.554, "", 182.219, 2.42, 2.1, 16.5, "", 2.1, 
  72.98, 0.665}, {"CPV", "Africa", "Cape Verde", "2020-12-27", 11714., 16., 
  19.286, 112., 0., 0.143, 21068.8, 28.778, 34.687, 201.443, 0., 0.257, 0.98, 
  "", "", "", "", "", "", "", "", 200., "", "", 0.36, "", "", "", "", 
  "tests performed", "", "", "", "", "", "", "", "", "", 64.81, 555988., 
  135.58, 25.7, 4.46, 3.437, 6222.554, "", 182.219, 2.42, 2.1, 16.5, "", 2.1, 
  72.98, 0.665}, {"CPV", "Africa", "Cape Verde", "2020-12-28", 11723., 9., 
  17.571, 112., 0., 0.143, 21084.987, 16.187, 31.604, 201.443, 0., 0.257, 
  1.02, "", "", "", "", "", "", "", "", 443., "", "", 0.797, "", "", "", "", 
  "tests performed", "", "", "", "", "", "", "", "", "", 64.81, 555988., 
  135.58, 25.7, 4.46, 3.437, 6222.554, "", 182.219, 2.42, 2.1, 16.5, "", 2.1, 
  72.98, 0.665}, {"CPV", "Africa", "Cape Verde", "2020-12-29", 11752., 29., 
  16.571, 112., 0., 0., 21137.147, 52.159, 29.805, 201.443, 0., 0., 1.05, "", 
  "", "", "", "", "", "", "", 479., "", "", 0.862, "", "", "", "", 
  "tests performed", "", "", "", "", "", "", "", "", "", 64.81, 555988., 
  135.58, 25.7, 4.46, 3.437, 6222.554, "", 182.219, 2.42, 2.1, 16.5, "", 2.1, 
  72.98, 0.665}, {"CPV", "Africa", "Cape Verde", "2020-12-30", 11793., 41., 
  17.857, 112., 0., 0., 21210.889, 73.743, 32.118, 201.443, 0., 0., 1.08, "", 
  "", "", "", "", "", "", "", "", "", "", "", "", "", "", "", 
  "tests performed", "", "", "", "", "", "", "", "", "", 64.81, 555988., 
  135.58, 25.7, 4.46, 3.437, 6222.554, "", 182.219, 2.42, 2.1, 16.5, "", 2.1, 
  72.98, 0.665}, {"CPV", "Africa", "Cape Verde", "2020-12-31", 11840., 47., 
  21.714, 113., 1., 0.143, 21295.424, 84.534, 39.055, 203.242, 1.799, 0.257, 
  1.11, "", "", "", "", "", "", "", "", "", "", "", "", "", "", "", "", 
  "tests performed", "", "", "", "", "", "", "", "", "", 64.81, 555988., 
  135.58, 25.7, 4.46, 3.437, 6222.554, "", 182.219, 2.42, 2.1, 16.5, "", 2.1, 
  72.98, 0.665}, {"CPV", "Africa", "Cape Verde", "2021-01-01", 11872., 32., 
  25.143, 113., 0., 0.143, 21352.979, 57.555, 45.222, 203.242, 0., 0.257, 
  1.14, "", "", "", "", "", "", "", "", 228., "", "", 0.41, "", "", "", "", 
  "tests performed", "", "", "", "", "", "", "", "", "", 64.81, 555988., 
  135.58, 25.7, 4.46, 3.437, 6222.554, "", 182.219, 2.42, 2.1, 16.5, "", 2.1, 
  72.98, 0.665}, {"CPV", "Africa", "Cape Verde", "2021-01-02", 11883., 11., 
  26.429, 113., 0., 0.143, 21372.763, 19.785, 47.534, 203.242, 0., 0.257, 
  1.16, "", "", "", "", "", "", "", "", 228., "", "", 0.41, "", "", "", "", 
  "tests performed", "", "", "", "", "", "", "", "", "", 64.81, 555988., 
  135.58, 25.7, 4.46, 3.437, 6222.554, "", 182.219, 2.42, 2.1, 16.5, "", 2.1, 
  72.98, 0.665}, {"CPV", "Africa", "Cape Verde", "2021-01-03", 11920., 37., 
  29.429, 113., 0., 0.143, 21439.312, 66.548, 52.93, 203.242, 0., 0.257, 
  1.19, "", "", "", "", "", "", "", "", 509., "", "", 0.915, "", "", "", "", 
  "tests performed", "", "", "", "", "", "", "", "", "", 64.81, 555988., 
  135.58, 25.7, 4.46, 3.437, 6222.554, "", 182.219, 2.42, 2.1, 16.5, "", 2.1, 
  72.98, 0.665}, {"CPV", "Africa", "Cape Verde", "2021-01-04", 11949., 29., 
  32.286, 113., 0., 0.143, 21491.471, 52.159, 58.069, 203.242, 0., 0.257, 
  1.22, "", "", "", "", "", "", "", "", 748., "", "", 1.345, "", "", "", "", 
  "tests performed", "", "", "", "", "", "", "", "", "", 64.81, 555988., 
  135.58, 25.7, 4.46, 3.437, 6222.554, "", 182.219, 2.42, 2.1, 16.5, "", 2.1, 
  72.98, 0.665}, {"CPV", "Africa", "Cape Verde", "2021-01-05", 11983., 34., 
  33., 113., 0., 0.143, 21552.623, 61.152, 59.354, 203.242, 0., 0.257, 1.24, 
  "", "", "", "", "", "", "", "", 706., "", "", 1.27, "", "", "", "", 
  "tests performed", "", "", "", "", "", "", "", "", "", 64.81, 555988., 
  135.58, 25.7, 4.46, 3.437, 6222.554, "", 182.219, 2.42, 2.1, 16.5, "", 2.1, 
  72.98, 0.665}, {"CPV", "Africa", "Cape Verde", "2021-01-06", 12052., 69., 
  37., 113., 0., 0.143, 21676.727, 124.103, 66.548, 203.242, 0., 0.257, 1.27, 
  "", "", "", "", "", "", "", "", 980., "", "", 1.763, "", "", "", "", 
  "tests performed", "", "", "", "", "", "", "", "", "", 64.81, 555988., 
  135.58, 25.7, 4.46, 3.437, 6222.554, "", 182.219, 2.42, 2.1, 16.5, "", 2.1, 
  72.98, 0.665}, {"CPV", "Africa", "Cape Verde", "2021-01-07", 12146., 94., 
  43.714, 113., 0., 0., 21845.795, 169.068, 78.625, 203.242, 0., 0., 1.29, 
  "", "", "", "", "", "", "", "", "", "", "", "", "", "", "", "", 
  "tests performed", "", "", "", "", "", "", "", "", "", 64.81, 555988., 
  135.58, 25.7, 4.46, 3.437, 6222.554, "", 182.219, 2.42, 2.1, 16.5, "", 2.1, 
  72.98, 0.665}, {"CPV", "Africa", "Cape Verde", "2021-01-08", 12237., 91., 
  52.143, 114., 1., 0.143, 22009.468, 163.673, 93.784, 205.04, 1.799, 0.257, 
  1.29, "", "", "", "", "", "", "", "", "", "", "", "", "", "", "", "", 
  "tests performed", "", "", "", "", "", "", "", "", "", 64.81, 555988., 
  135.58, 25.7, 4.46, 3.437, 6222.554, "", 182.219, 2.42, 2.1, 16.5, "", 2.1, 
  72.98, 0.665}, {"CPV", "Africa", "Cape Verde", "2021-01-09", 12316., 79., 
  61.857, 114., 0., 0.143, 22151.557, 142.089, 111.256, 205.04, 0., 0.257, 
  1.28, "", "", "", "", "", "", "", "", 489., "", "", 0.88, "", "", "", "", 
  "tests performed", "", "", "", "", "", "", "", "", "", 64.81, 555988., 
  135.58, 25.7, 4.46, 3.437, 6222.554, "", 182.219, 2.42, 2.1, 16.5, "", 2.1, 
  72.98, 0.665}, {"CPV", "Africa", "Cape Verde", "2021-01-10", 12392., 76., 
  67.429, 114., 0., 0.143, 22288.251, 136.694, 121.277, 205.04, 0., 0.257, 
  1.27, "", "", "", "", "", "", "", "", 318., "", "", 0.572, "", "", "", "", 
  "tests performed", "", "", "", "", "", "", "", "", "", 64.81, 555988., 
  135.58, 25.7, 4.46, 3.437, 6222.554, "", 182.219, 2.42, 2.1, 16.5, "", 2.1, 
  72.98, 0.665}, {"CPV", "Africa", "Cape Verde", "2021-01-11", 12433., 41., 
  69.143, 115., 1., 0.286, 22361.993, 73.743, 124.36, 206.839, 1.799, 0.514, 
  1.26, "", "", "", "", "", "", "", "", "", "", "", "", "", "", "", "", 
  "tests performed", "", "", "", "", "", "", "", "", "", 64.81, 555988., 
  135.58, 25.7, 4.46, 3.437, 6222.554, "", 182.219, 2.42, 2.1, 16.5, "", 2.1, 
  72.98, 0.665}, {"CPV", "Africa", "Cape Verde", "2021-01-12", 12506., 73., 
  74.714, 115., 0., 0.286, 22493.291, 131.298, 134.381, 206.839, 0., 0.514, 
  1.24, "", "", "", "", "", "", "", "", 705., "", "", 1.268, "", "", "", "", 
  "tests performed", "", "", "", "", "", "", "", "", "", 64.81, 555988., 
  135.58, 25.7, 4.46, 3.437, 6222.554, "", 182.219, 2.42, 2.1, 16.5, "", 2.1, 
  72.98, 0.665}, {"CPV", "Africa", "Cape Verde", "2021-01-13", 12592., 86., 
  77.143, 115., 0., 0.286, 22647.971, 154.68, 138.749, 206.839, 0., 0.514, 
  1.23, "", "", "", "", "", "", "", "", 776., "", "", 1.396, "", "", "", "", 
  "tests performed", "", "", "", "", "", "", "", "", "", 64.81, 555988., 
  135.58, 25.7, 4.46, 3.437, 6222.554, "", 182.219, 2.42, 2.1, 16.5, "", 2.1, 
  72.98, 0.665}, {"CPV", "Africa", "Cape Verde", "2021-01-14", 12664., 72., 
  74., 115., 0., 0.286, 22777.47, 129.499, 133.096, 206.839, 0., 0.514, 1.22, 
  "", "", "", "", "", "", "", "", "", "", "", "", "", "", "", "", 
  "tests performed", "", "", "", "", "", "", "", "", "", 64.81, 555988., 
  135.58, 25.7, 4.46, 3.437, 6222.554, "", 182.219, 2.42, 2.1, 16.5, "", 2.1, 
  72.98, 0.665}, {"CPV", "Africa", "Cape Verde", "2021-01-15", 12776., 112., 
  77., 118., 3., 0.571, 22978.913, 201.443, 138.492, 212.235, 5.396, 1.028, 
  1.21, "", "", "", "", "", "", "", "", "", "", "", "", "", "", "", "", 
  "tests performed", "", "", "", "", "", "", "", "", "", 64.81, 555988., 
  135.58, 25.7, 4.46, 3.437, 6222.554, "", 182.219, 2.42, 2.1, 16.5, "", 2.1, 
  72.98, 0.665}, {"CPV", "Africa", "Cape Verde", "2021-01-16", 12901., 125., 
  83.571, 119., 1., 0.714, 23203.738, 224.825, 150.312, 214.033, 1.799, 
  1.285, 1.19, "", "", "", "", "", "", "", "", 729., "", "", 1.311, "", "", 
  "", "", "tests performed", "", "", "", "", "", "", "", "", "", 64.81, 
  555988., 135.58, 25.7, 4.46, 3.437, 6222.554, "", 182.219, 2.42, 2.1, 16.5, 
  "", 2.1, 72.98, 0.665}, {"CPV", "Africa", "Cape Verde", "2021-01-17", 
  12993., 92., 85.857, 119., 0., 0.714, 23369.209, 165.471, 154.423, 214.033, 
  0., 1.285, 1.17, "", "", "", "", "", "", "", "", "", "", "", "", "", "", 
  "", "", "tests performed", "", "", "", "", "", "", "", "", "", 64.81, 
  555988., 135.58, 25.7, 4.46, 3.437, 6222.554, "", 182.219, 2.42, 2.1, 16.5, 
  "", 2.1, 72.98, 0.665}, {"CPV", "Africa", "Cape Verde", "2021-01-18", 
  13046., 53., 87.571, 120., 1., 0.714, 23464.535, 95.326, 157.506, 215.832, 
  1.799, 1.285, 1.15, "", "", "", "", "", "", "", "", "", "", "", "", "", "", 
  "", "", "tests performed", "", "", "", "", "", "", "", "", "", 64.81, 
  555988., 135.58, 25.7, 4.46, 3.437, 6222.554, "", 182.219, 2.42, 2.1, 16.5, 
  "", 2.1, 72.98, 0.665}, {"CPV", "Africa", "Cape Verde", "2021-01-19", 
  13139., 93., 90.429, 120., 0., 0.714, 23631.805, 167.27, 162.645, 215.832, 
  0., 1.285, 1.13, "", "", "", "", "", "", "", "", 807., "", "", 1.451, "", 
  "", "", "", "tests performed", "", "", "", "", "", "", "", "", "", 64.81, 
  555988., 135.58, 25.7, 4.46, 3.437, 6222.554, "", 182.219, 2.42, 2.1, 16.5, 
  "", 2.1, 72.98, 0.665}, {"CPV", "Africa", "Cape Verde", "2021-01-20", 
  13224., 85., 90.286, 121., 1., 0.857, 23784.686, 152.881, 162.388, 217.631, 
  1.799, 1.542, 1.1, "", "", "", "", "", "", "", "", 901., "", "", 1.621, "", 
  "", "", "", "tests performed", "", "", "", "", "", "", "", "", "", 64.81, 
  555988., 135.58, 25.7, 4.46, 3.437, 6222.554, "", 182.219, 2.42, 2.1, 16.5, 
  "", 2.1, 72.98, 0.665}, {"CPV", "Africa", "Cape Verde", "2021-01-21", 
  13307., 83., 91.857, 122., 1., 1., 23933.97, 149.284, 165.214, 219.429, 
  1.799, 1.799, 1.08, "", "", "", "", "", "", "", "", "", "", "", "", "", "", 
  "", "", "tests performed", "", "", "", "", "", "", "", "", "", 64.81, 
  555988., 135.58, 25.7, 4.46, 3.437, 6222.554, "", 182.219, 2.42, 2.1, 16.5, 
  "", 2.1, 72.98, 0.665}, {"CPV", "Africa", "Cape Verde", "2021-01-22", 
  13381., 74., 86.429, 122., 0., 0.571, 24067.066, 133.096, 155.45, 219.429, 
  0., 1.028, 1.07, "", "", "", "", "", "", "", "", "", "", "", "", "", "", 
  "", "", "tests performed", "", "", "", "", "", "", "", "", "", 64.81, 
  555988., 135.58, 25.7, 4.46, 3.437, 6222.554, "", 182.219, 2.42, 2.1, 16.5, 
  "", 2.1, 72.98, 0.665}, {"CPV", "Africa", "Cape Verde", "2021-01-23", 
  13414., 33., 73.286, 124., 2., 0.714, 24126.42, 59.354, 131.812, 223.026, 
  3.597, 1.285, 1.05, "", "", "", "", "", "", "", "", 655., "", "", 1.178, 
  "", "", "", "", "tests performed", "", "", "", "", "", "", "", "", "", 
  64.81, 555988., 135.58, 25.7, 4.46, 3.437, 6222.554, "", 182.219, 2.42, 
  2.1, 16.5, "", 2.1, 72.98, 0.665}, {"CPV", "Africa", "Cape Verde", 
  "2021-01-24", 13489., 75., 70.857, 127., 3., 1.143, 24261.315, 134.895, 
  127.444, 228.422, 5.396, 2.056, 1.05, "", "", "", "", "", "", "", "", 751., 
  "", "", 1.351, "", "", "", "", "tests performed", "", "", "", "", "", "", 
  "", "", "", 64.81, 555988., 135.58, 25.7, 4.46, 3.437, 6222.554, "", 
  182.219, 2.42, 2.1, 16.5, "", 2.1, 72.98, 0.665}, 
 {"CPV", "Africa", "Cape Verde", "2021-01-25", 13557., 68., 73., 127., 0., 
  1., 24383.62, 122.305, 131.298, 228.422, 0., 1.799, 1.04, "", "", "", "", 
  "", "", "", "", 782., "", "", 1.407, "", "", "", "", "tests performed", "", 
  "", "", "", "", "", "", "", "", 64.81, 555988., 135.58, 25.7, 4.46, 3.437, 
  6222.554, "", 182.219, 2.42, 2.1, 16.5, "", 2.1, 72.98, 0.665}, 
 {"CPV", "Africa", "Cape Verde", "2021-01-26", 13619., 62., 68.571, 129., 2., 
  1.286, 24495.133, 111.513, 123.333, 232.019, 3.597, 2.312, 1.03, "", "", 
  "", "", "", "", "", "", 702., "", "", 1.263, "", "", "", "", 
  "tests performed", "", "", "", "", "", "", "", "", "", 59.26, 555988., 
  135.58, 25.7, 4.46, 3.437, 6222.554, "", 182.219, 2.42, 2.1, 16.5, "", 2.1, 
  72.98, 0.665}, {"CPV", "Africa", "Cape Verde", "2021-01-27", 13722., 103., 
  71.143, 129., 0., 1.143, 24680.389, 185.256, 127.958, 232.019, 0., 2.056, 
  1.02, "", "", "", "", "", "", "", "", 870., "", "", 1.565, "", "", "", "", 
  "tests performed", "", "", "", "", "", "", "", "", "", 59.26, 555988., 
  135.58, 25.7, 4.46, 3.437, 6222.554, "", 182.219, 2.42, 2.1, 16.5, "", 2.1, 
  72.98, 0.665}, {"CPV", "Africa", "Cape Verde", "2021-01-28", 13784., 62., 
  68.143, 131., 2., 1.286, 24791.902, 111.513, 122.562, 235.617, 3.597, 
  2.312, 1.01, "", "", "", "", "", "", "", "", "", "", "", "", "", "", "", 
  "", "tests performed", "", "", "", "", "", "", "", "", "", 59.26, 555988., 
  135.58, 25.7, 4.46, 3.437, 6222.554, "", 182.219, 2.42, 2.1, 16.5, "", 2.1, 
  72.98, 0.665}, {"CPV", "Africa", "Cape Verde", "2021-01-29", 13897., 113., 
  73.714, 131., 0., 1.286, 24995.144, 203.242, 132.583, 235.617, 0., 2.312, 
  1., "", "", "", "", "", "", "", "", "", "", "", "", "", "", "", "", 
  "tests performed", "", "", "", "", "", "", "", "", "", 59.26, 555988., 
  135.58, 25.7, 4.46, 3.437, 6222.554, "", 182.219, 2.42, 2.1, 16.5, "", 2.1, 
  72.98, 0.665}, {"CPV", "Africa", "Cape Verde", "2021-01-30", 13981., 84., 
  81., 133., 2., 1.286, 25146.226, 151.082, 145.687, 239.214, 3.597, 2.312, 
  0.99, "", "", "", "", "", "", "", "", 586., "", "", 1.054, "", "", "", "", 
  "tests performed", "", "", "", "", "", "", "", "", "", 59.26, 555988., 
  135.58, 25.7, 4.46, 3.437, 6222.554, "", 182.219, 2.42, 2.1, 16.5, "", 2.1, 
  72.98, 0.665}, {"CPV", "Africa", "Cape Verde", "2021-01-31", 14070., 89., 
  83., 134., 1., 1., 25306.302, 160.075, 149.284, 241.012, 1.799, 1.799, 
  0.97, "", "", "", "", "", "", "", "", 391., "", "", 0.703, "", "", "", "", 
  "tests performed", "", "", "", "", "", "", "", "", "", 59.26, 555988., 
  135.58, 25.7, 4.46, 3.437, 6222.554, "", 182.219, 2.42, 2.1, 16.5, "", 2.1, 
  72.98, 0.665}, {"CPV", "Africa", "Cape Verde", "2021-02-01", 14098., 28., 
  77.286, 134., 0., 1., 25356.662, 50.361, 139.006, 241.012, 0., 1.799, 0.96, 
  "", "", "", "", "", "", "", "", 472., "", "", 0.849, "", "", "", "", 
  "tests performed", "", "", "", "", "", "", "", "", "", 59.26, 555988., 
  135.58, 25.7, 4.46, 3.437, 6222.554, "", 182.219, 2.42, 2.1, 16.5, "", 2.1, 
  72.98, 0.665}, {"CPV", "Africa", "Cape Verde", "2021-02-02", 14152., 54., 
  76.143, 134., 0., 0.714, 25453.787, 97.124, 136.951, 241.012, 0., 1.285, 
  0.94, "", "", "", "", "", "", "", "", "", "", "", "", "", "", "", "", 
  "tests performed", "", "", "", "", "", "", "", "", "", 59.26, 555988., 
  135.58, 25.7, 4.46, 3.437, 6222.554, "", 182.219, 2.42, 2.1, 16.5, "", 2.1, 
  72.98, 0.665}, {"CPV", "Africa", "Cape Verde", "2021-02-03", 14214., 62., 
  70.286, 135., 1., 0.857, 25565.3, 111.513, 126.416, 242.811, 1.799, 1.542, 
  0.93, "", "", "", "", "", "", "", "", 821., "", "", 1.477, "", "", "", "", 
  "tests performed", "", "", "", "", "", "", "", "", "", 59.26, 555988., 
  135.58, 25.7, 4.46, 3.437, 6222.554, "", 182.219, 2.42, 2.1, 16.5, "", 2.1, 
  72.98, 0.665}, {"CPV", "Africa", "Cape Verde", "2021-02-04", 14290., 76., 
  72.286, 135., 0., 0.571, 25701.994, 136.694, 130.013, 242.811, 0., 1.028, 
  0.92, "", "", "", "", "", "", "", "", "", "", "", "", "", "", "", "", 
  "tests performed", "", "", "", "", "", "", "", "", "", 59.26, 555988., 
  135.58, 25.7, 4.46, 3.437, 6222.554, "", 182.219, 2.42, 2.1, 16.5, "", 2.1, 
  72.98, 0.665}, {"CPV", "Africa", "Cape Verde", "2021-02-05", 14306., 16., 
  58.429, 135., 0., 0.571, 25730.771, 28.778, 105.09, 242.811, 0., 1.028, 
  0.91, "", "", "", "", "", "", "", "", "", "", "", "", "", "", "", "", 
  "tests performed", "", "", "", "", "", "", "", "", "", 59.26, 555988., 
  135.58, 25.7, 4.46, 3.437, 6222.554, "", 182.219, 2.42, 2.1, 16.5, "", 2.1, 
  72.98, 0.665}, {"CPV", "Africa", "Cape Verde", "2021-02-06", 14380., 74., 
  57., 135., 0., 0.286, 25863.868, 133.096, 102.52, 242.811, 0., 0.514, 0.92, 
  "", "", "", "", "", "", "", "", 505., "", "", 0.908, "", "", "", "", 
  "tests performed", "", "", "", "", "", "", "", "", "", 59.26, 555988., 
  135.58, 25.7, 4.46, 3.437, 6222.554, "", 182.219, 2.42, 2.1, 16.5, "", 2.1, 
  72.98, 0.665}, {"CPV", "Africa", "Cape Verde", "2021-02-07", 14423., 43., 
  50.429, 135., 0., 0.143, 25941.207, 77.34, 90.701, 242.811, 0., 0.257, 
  0.91, "", "", "", "", "", "", "", "", "", "", "", "", "", "", "", "", 
  "tests performed", "", "", "", "", "", "", "", "", "", 59.26, 555988., 
  135.58, 25.7, 4.46, 3.437, 6222.554, "", 182.219, 2.42, 2.1, 16.5, "", 2.1, 
  72.98, 0.665}, {"CPV", "Africa", "Cape Verde", "2021-02-08", 14451., 28., 
  50.429, 136., 1., 0.286, 25991.568, 50.361, 90.701, 244.61, 1.799, 0.514, 
  0.91, "", "", "", "", "", "", "", "", "", "", "", "", "", "", "", "", 
  "tests performed", "", "", "", "", "", "", "", "", "", 59.26, 555988., 
  135.58, 25.7, 4.46, 3.437, 6222.554, "", 182.219, 2.42, 2.1, 16.5, "", 2.1, 
  72.98, 0.665}, {"CPV", "Africa", "Cape Verde", "2021-02-09", 14479., 28., 
  46.714, 137., 1., 0.429, 26041.929, 50.361, 84.02, 246.408, 1.799, 0.771, 
  0.91, "", "", "", "", "", "", "", "", 704., "", "", 1.266, "", "", "", "", 
  "tests performed", "", "", "", "", "", "", "", "", "", 59.26, 555988., 
  135.58, 25.7, 4.46, 3.437, 6222.554, "", 182.219, 2.42, 2.1, 16.5, "", 2.1, 
  72.98, 0.665}, {"CPV", "Africa", "Cape Verde", "2021-02-10", 14543., 64., 
  47., 138., 1., 0.429, 26157.039, 115.11, 84.534, 248.207, 1.799, 0.771, 
  0.92, "", "", "", "", "", "", "", "", 950., "", "", 1.709, "", "", "", "", 
  "tests performed", "", "", "", "", "", "", "", "", "", 59.26, 555988., 
  135.58, 25.7, 4.46, 3.437, 6222.554, "", 182.219, 2.42, 2.1, 16.5, "", 2.1, 
  72.98, 0.665}, {"CPV", "Africa", "Cape Verde", "2021-02-11", 14601., 58., 
  44.429, 138., 0., 0.429, 26261.358, 104.319, 79.909, 248.207, 0., 0.771, 
  0.92, "", "", "", "", "", "", "", "", "", "", "", "", "", "", "", "", 
  "tests performed", "", "", "", "", "", "", "", "", "", 59.26, 555988., 
  135.58, 25.7, 4.46, 3.437, 6222.554, "", 182.219, 2.42, 2.1, 16.5, "", 2.1, 
  72.98, 0.665}, {"CPV", "Africa", "Cape Verde", "2021-02-12", 14647., 46., 
  48.714, 139., 1., 0.571, 26344.094, 82.736, 87.618, 250.005, 1.799, 1.028, 
  0.92, "", "", "", "", "", "", "", "", "", "", "", "", "", "", "", "", 
  "tests performed", "", "", "", "", "", "", "", "", "", 59.26, 555988., 
  135.58, 25.7, 4.46, 3.437, 6222.554, "", 182.219, 2.42, 2.1, 16.5, "", 2.1, 
  72.98, 0.665}, {"CPV", "Africa", "Cape Verde", "2021-02-13", 14700., 53., 
  45.714, 139., 0., 0.571, 26439.42, 95.326, 82.222, 250.005, 0., 1.028, 
  0.93, "", "", "", "", "", "", "", "", 588., "", "", 1.058, "", "", "", "", 
  "tests performed", "", "", "", "", "", "", "", "", "", 59.26, 555988., 
  135.58, 25.7, 4.46, 3.437, 6222.554, "", 182.219, 2.42, 2.1, 16.5, "", 2.1, 
  72.98, 0.665}, {"CPV", "Africa", "Cape Verde", "2021-02-14", 14741., 41., 
  45.429, 139., 0., 0.571, 26513.162, 73.743, 81.708, 250.005, 0., 1.028, 
  0.93, "", "", "", "", "", "", "", "", 365., "", "", 0.656, "", "", "", "", 
  "tests performed", "", "", "", "", "", "", "", "", "", 59.26, 555988., 
  135.58, 25.7, 4.46, 3.437, 6222.554, "", 182.219, 2.42, 2.1, 16.5, "", 2.1, 
  72.98, 0.665}, {"CPV", "Africa", "Cape Verde", "2021-02-15", 14761., 20., 
  44.286, 139., 0., 0.429, 26549.134, 35.972, 79.652, 250.005, 0., 0.771, 
  0.94, "", "", "", "", "", "", "", "", 555., "", "", 0.998, "", "", "", "", 
  "tests performed", "", "", "", "", "", "", "", "", "", 59.26, 555988., 
  135.58, 25.7, 4.46, 3.437, 6222.554, "", 182.219, 2.42, 2.1, 16.5, "", 2.1, 
  72.98, 0.665}, {"CPV", "Africa", "Cape Verde", "2021-02-16", 14785., 24., 
  43.714, 140., 1., 0.429, 26592.301, 43.166, 78.625, 251.804, 1.799, 0.771, 
  0.94, "", "", "", "", "", "", "", "", 562., "", "", 1.011, "", "", "", "", 
  "tests performed", "", "", "", "", "", "", "", "", "", 59.26, 555988., 
  135.58, 25.7, 4.46, 3.437, 6222.554, "", 182.219, 2.42, 2.1, 16.5, "", 2.1, 
  72.98, 0.665}, {"CPV", "Africa", "Cape Verde", "2021-02-17", 14848., 63., 
  43.571, 141., 1., 0.429, 26705.612, 113.312, 78.368, 253.603, 1.799, 0.771, 
  0.95, "", "", "", "", "", "", "", "", 623., "", "", 1.121, "", "", "", "", 
  "tests performed", "", "", "", "", "", "", "", "", "", 59.26, 555988., 
  135.58, 25.7, 4.46, 3.437, 6222.554, "", 182.219, 2.42, 2.1, 16.5, "", 2.1, 
  72.98, 0.665}, {"CPV", "Africa", "Cape Verde", "2021-02-18", 14885., 37., 
  40.571, 142., 1., 0.571, 26772.161, 66.548, 72.972, 255.401, 1.799, 1.028, 
  0.96, "", "", "", "", "", "", "", "", "", "", "", "", "", "", "", "", 
  "tests performed", "", "", "", "", "", "", "", "", "", 59.26, 555988., 
  135.58, 25.7, 4.46, 3.437, 6222.554, "", 182.219, 2.42, 2.1, 16.5, "", 2.1, 
  72.98, 0.665}, {"CPV", "Africa", "Cape Verde", "2021-02-19", 14948., 63., 
  43., 142., 0., 0.429, 26885.472, 113.312, 77.34, 255.401, 0., 0.771, 0.98, 
  "", "", "", "", "", "", "", "", "", "", "", "", "", "", "", "", 
  "tests performed", "", "", "", "", "", "", "", "", "", 59.26, 555988., 
  135.58, 25.7, 4.46, 3.437, 6222.554, "", 182.219, 2.42, 2.1, 16.5, "", 2.1, 
  72.98, 0.665}, {"CPV", "Africa", "Cape Verde", "2021-02-20", 14999., 51., 
  42.714, 143., 1., 0.571, 26977.201, 91.729, 76.826, 257.2, 1.799, 1.028, 
  0.98, "", "", "", "", "", "", "", "", 615., "", "", 1.106, "", "", "", "", 
  "tests performed", "", "", "", "", "", "", "", "", "", 59.26, 555988., 
  135.58, 25.7, 4.46, 3.437, 6222.554, "", 182.219, 2.42, 2.1, 16.5, "", 2.1, 
  72.98, 0.665}, {"CPV", "Africa", "Cape Verde", "2021-02-21", 15048., 49., 
  43.857, 144., 1., 0.714, 27065.332, 88.131, 78.881, 258.998, 1.799, 1.285, 
  0.99, "", "", "", "", "", "", "", "", 352., "", "", 0.633, "", "", "", "", 
  "tests performed", "", "", "", "", "", "", "", "", "", 59.26, 555988., 
  135.58, 25.7, 4.46, 3.437, 6222.554, "", 182.219, 2.42, 2.1, 16.5, "", 2.1, 
  72.98, 0.665}, {"CPV", "Africa", "Cape Verde", "2021-02-22", 15072., 24., 
  44.429, 144., 0., 0.714, 27108.499, 43.166, 79.909, 258.998, 0., 1.285, 1., 
  "", "", "", "", "", "", "", "", 692., "", "", 1.245, "", "", "", "", 
  "tests performed", "", "", "", "", "", "", "", "", "", 59.26, 555988., 
  135.58, 25.7, 4.46, 3.437, 6222.554, "", 182.219, 2.42, 2.1, 16.5, "", 2.1, 
  72.98, 0.665}, {"CPV", "Africa", "Cape Verde", "2021-02-23", 15089., 17., 
  43.429, 144., 0., 0.571, 27139.075, 30.576, 78.111, 258.998, 0., 1.028, 
  1.01, "", "", "", "", "", "", "", "", 814., "", "", 1.464, "", "", "", "", 
  "tests performed", "", "", "", "", "", "", "", "", "", 59.26, 555988., 
  135.58, 25.7, 4.46, 3.437, 6222.554, "", 182.219, 2.42, 2.1, 16.5, "", 2.1, 
  72.98, 0.665}, {"CPV", "Africa", "Cape Verde", "2021-02-24", 15161., 72., 
  44.714, 145., 1., 0.571, 27268.574, 129.499, 80.423, 260.797, 1.799, 1.028, 
  1.02, "", "", "", "", "", "", "", "", 885., "", "", 1.592, "", "", "", "", 
  "tests performed", "", "", "", "", "", "", "", "", "", 59.26, 555988., 
  135.58, 25.7, 4.46, 3.437, 6222.554, "", 182.219, 2.42, 2.1, 16.5, "", 2.1, 
  72.98, 0.665}, {"CPV", "Africa", "Cape Verde", "2021-02-25", 15201., 40., 
  45.143, 145., 0., 0.429, 27340.518, 71.944, 81.194, 260.797, 0., 0.771, 
  1.03, "", "", "", "", "", "", "", "", "", "", "", "", "", "", "", "", 
  "tests performed", "", "", "", "", "", "", "", "", "", 59.26, 555988., 
  135.58, 25.7, 4.46, 3.437, 6222.554, "", 182.219, 2.42, 2.1, 16.5, "", 2.1, 
  72.98, 0.665}, {"CPV", "Africa", "Cape Verde", "2021-02-26", 15253., 52., 
  43.571, 146., 1., 0.571, 27434.045, 93.527, 78.368, 262.596, 1.799, 1.028, 
  1.04, "", "", "", "", "", "", "", "", "", "", "", "", "", "", "", "", 
  "tests performed", "", "", "", "", "", "", "", "", "", 59.26, 555988., 
  135.58, 25.7, 4.46, 3.437, 6222.554, "", 182.219, 2.42, 2.1, 16.5, "", 2.1, 
  72.98, 0.665}, {"CPV", "Africa", "Cape Verde", "2021-02-27", 15324., 71., 
  46.429, 147., 1., 0.571, 27561.746, 127.701, 83.506, 264.394, 1.799, 1.028, 
  1.05, "", "", "", "", "", "", "", "", 461., "", "", 0.829, "", "", "", "", 
  "tests performed", "", "", "", "", "", "", "", "", "", 59.26, 555988., 
  135.58, 25.7, 4.46, 3.437, 6222.554, "", 182.219, 2.42, 2.1, 16.5, "", 2.1, 
  72.98, 0.665}, {"CPV", "Africa", "Cape Verde", "2021-02-28", 15400., 76., 
  50.286, 147., 0., 0.429, 27698.44, 136.694, 90.444, 264.394, 0., 0.771, 
  1.06, "", "", "", "", "", "", "", "", 312., "", "", 0.561, "", "", "", "", 
  "tests performed", "", "", "", "", "", "", "", "", "", 59.26, 555988., 
  135.58, 25.7, 4.46, 3.437, 6222.554, "", 182.219, 2.42, 2.1, 16.5, "", 2.1, 
  72.98, 0.665}, {"CPV", "Africa", "Cape Verde", "2021-03-01", 15432., 32., 
  51.429, 147., 0., 0.429, 27755.995, 57.555, 92.499, 264.394, 0., 0.771, 
  1.06, "", "", "", "", "", "", "", "", 696., "", "", 1.252, "", "", "", "", 
  "tests performed", "", "", "", "", "", "", "", "", "", 59.26, 555988., 
  135.58, 25.7, 4.46, 3.437, 6222.554, "", 182.219, 2.42, 2.1, 16.5, "", 2.1, 
  72.98, 0.665}, {"CPV", "Africa", "Cape Verde", "2021-03-02", 15483., 51., 
  56.286, 148., 1., 0.571, 27847.723, 91.729, 101.235, 266.193, 1.799, 1.028, 
  1.06, "", "", "", "", "", "", "", "", "", "", "", "", "", "", "", "", 
  "tests performed", "", "", "", "", "", "", "", "", "", 59.26, 555988., 
  135.58, 25.7, 4.46, 3.437, 6222.554, "", 182.219, 2.42, 2.1, 16.5, "", 2.1, 
  72.98, 0.665}, {"CPV", "Africa", "Cape Verde", "2021-03-03", 15558., 75., 
  56.714, 150., 2., 0.714, 27982.618, 134.895, 102.006, 269.79, 3.597, 1.285, 
  1.05, "", "", "", "", "", "", "", "", 953., "", "", 1.714, "", "", "", "", 
  "tests performed", "", "", "", "", "", "", "", "", "", 59.26, 555988., 
  135.58, 25.7, 4.46, 3.437, 6222.554, "", 182.219, 2.42, 2.1, 16.5, "", 2.1, 
  72.98, 0.665}, {"CPV", "Africa", "Cape Verde", "2021-03-04", 15621., 63., 
  60., 152., 2., 1., 28095.93, 113.312, 107.916, 273.387, 3.597, 1.799, 1.05, 
  "", "", "", "", "", "", "", "", "", "", "", "", "", "", "", "", 
  "tests performed", "", "", "", "", "", "", "", "", "", 59.26, 555988., 
  135.58, 25.7, 4.46, 3.437, 6222.554, "", 182.219, 2.42, 2.1, 16.5, "", 2.1, 
  72.98, 0.665}, {"CPV", "Africa", "Cape Verde", "2021-03-05", 15683., 62., 
  61.429, 152., 0., 0.857, 28207.443, 111.513, 110.485, 273.387, 0., 1.542, 
  1.05, "", "", "", "", "", "", "", "", "", "", "", "", "", "", "", "", 
  "tests performed", "", "", "", "", "", "", "", "", "", 59.26, 555988., 
  135.58, 25.7, 4.46, 3.437, 6222.554, "", 182.219, 2.42, 2.1, 16.5, "", 2.1, 
  72.98, 0.665}, {"CPV", "Africa", "Cape Verde", "2021-03-06", 15724., 41., 
  57.143, 152., 0., 0.714, 28281.186, 73.743, 102.777, 273.387, 0., 1.285, 
  1.04, "", "", "", "", "", "", "", "", 497., "", "", 0.894, "", "", "", "", 
  "tests performed", "", "", "", "", "", "", "", "", "", 59.26, 555988., 
  135.58, 25.7, 4.46, 3.437, 6222.554, "", 182.219, 2.42, 2.1, 16.5, "", 2.1, 
  72.98, 0.665}, {"CPV", "Africa", "Cape Verde", "2021-03-07", 15782., 58., 
  54.571, 154., 2., 1., 28385.505, 104.319, 98.152, 276.984, 3.597, 1.799, 
  1.04, "", "", "", "", "", "", "", "", "", "", "", "", "", "", "", "", 
  "tests performed", "", "", "", "", "", "", "", "", "", 59.26, 555988., 
  135.58, 25.7, 4.46, 3.437, 6222.554, "", 182.219, 2.42, 2.1, 16.5, "", 2.1, 
  72.98, 0.665}, {"CPV", "Africa", "Cape Verde", "2021-03-08", 15806., 24., 
  53.429, 154., 0., 1., 28428.671, 43.166, 96.097, 276.984, 0., 1.799, 1.05, 
  "", "", "", "", "", "", "", "", "", "", "", "", "", "", "", "", 
  "tests performed", "", "", "", "", "", "", "", "", "", 45.37, 555988., 
  135.58, 25.7, 4.46, 3.437, 6222.554, "", 182.219, 2.42, 2.1, 16.5, "", 2.1, 
  72.98, 0.665}, {"CPV", "Africa", "Cape Verde", "2021-03-09", 15826., 20., 
  49., 154., 0., 0.857, 28464.643, 35.972, 88.131, 276.984, 0., 1.542, 1.05, 
  "", "", "", "", "", "", "", "", "", "", "", "", "", "", "", "", 
  "tests performed", "", "", "", "", "", "", "", "", "", 45.37, 555988., 
  135.58, 25.7, 4.46, 3.437, 6222.554, "", 182.219, 2.42, 2.1, 16.5, "", 2.1, 
  72.98, 0.665}, {"CPV", "Africa", "Cape Verde", "2021-03-10", 15892., 66., 
  47.714, 155., 1., 0.714, 28583.351, 118.708, 85.819, 278.783, 1.799, 1.285, 
  1.05, "", "", "", "", "", "", "", "", 777., "", "", 1.398, "", "", "", "", 
  "tests performed", "", "", "", "", "", "", "", "", "", 45.37, 555988., 
  135.58, 25.7, 4.46, 3.437, 6222.554, "", 182.219, 2.42, 2.1, 16.5, "", 2.1, 
  72.98, 0.665}, {"CPV", "Africa", "Cape Verde", "2021-03-11", 15932., 40., 
  44.429, 155., 0., 0.429, 28655.295, 71.944, 79.909, 278.783, 0., 0.771, 
  1.06, "", "", "", "", "", "", "", "", "", "", "", "", "", "", "", "", 
  "tests performed", "", "", "", "", "", "", "", "", "", 45.37, 555988., 
  135.58, 25.7, 4.46, 3.437, 6222.554, "", 182.219, 2.42, 2.1, 16.5, "", 2.1, 
  72.98, 0.665}, {"CPV", "Africa", "Cape Verde", "2021-03-12", 15986., 54., 
  43.286, 155., 0., 0.429, 28752.419, 97.124, 77.854, 278.783, 0., 0.771, 
  1.08, "", "", "", "", "", "", "", "", "", "", "", "", "", "", "", "", 
  "tests performed", "", "", "", "", "", "", "", "", "", 45.37, 555988., 
  135.58, 25.7, 4.46, 3.437, 6222.554, "", 182.219, 2.42, 2.1, 16.5, "", 2.1, 
  72.98, 0.665}, {"CPV", "Africa", "Cape Verde", "2021-03-13", 16035., 49., 
  44.429, 156., 1., 0.571, 28840.551, 88.131, 79.909, 280.582, 1.799, 1.028, 
  1.09, "", "", "", "", "", "", "", "", 477., "", "", 0.858, "", "", "", "", 
  "tests performed", "", "", "", "", "", "", "", "", "", 45.37, 555988., 
  135.58, 25.7, 4.46, 3.437, 6222.554, "", 182.219, 2.42, 2.1, 16.5, "", 2.1, 
  72.98, 0.665}, {"CPV", "Africa", "Cape Verde", "2021-03-14", 16101., 66., 
  45.571, 156., 0., 0.286, 28959.258, 118.708, 81.965, 280.582, 0., 0.514, 
  1.1, "", "", "", "", "", "", "", "", "", "", "", "", "", "", "", "", 
  "tests performed", "", "", "", "", "", "", "", "", "", 45.37, 555988., 
  135.58, 25.7, 4.46, 3.437, 6222.554, "", 182.219, 2.42, 2.1, 16.5, "", 2.1, 
  72.98, 0.665}, {"CPV", "Africa", "Cape Verde", "2021-03-15", 16120., 19., 
  44.857, 156., 0., 0.286, 28993.432, 34.173, 80.68, 280.582, 0., 0.514, 
  1.12, "", "", "", "", "", "", "", "", "", "", "", "", "", "", "", "", 
  "tests performed", "", "", "", "", "", "", "", "", "", 45.37, 555988., 
  135.58, 25.7, 4.46, 3.437, 6222.554, "", 182.219, 2.42, 2.1, 16.5, "", 2.1, 
  72.98, 0.665}, {"CPV", "Africa", "Cape Verde", "2021-03-16", 16154., 34., 
  46.857, 157., 1., 0.429, 29054.584, 61.152, 84.277, 282.38, 1.799, 0.771, 
  1.13, "", "", "", "", "", "", "", "", "", "", "", "", "", "", "", "", 
  "tests performed", "", "", "", "", "", "", "", "", "", 45.37, 555988., 
  135.58, 25.7, 4.46, 3.437, 6222.554, "", 182.219, 2.42, 2.1, 16.5, "", 2.1, 
  72.98, 0.665}, {"CPV", "Africa", "Cape Verde", "2021-03-17", 16250., 96., 
  51.143, 158., 1., 0.429, 29227.25, 172.666, 91.986, 284.179, 1.799, 0.771, 
  1.14, "", "", "", "", "", "", "", "", 745., "", "", 1.34, "", "", "", "", 
  "tests performed", "", "", "", "", "", "", "", "", "", 50.93, 555988., 
  135.58, 25.7, 4.46, 3.437, 6222.554, "", 182.219, 2.42, 2.1, 16.5, "", 2.1, 
  72.98, 0.665}, {"CPV", "Africa", "Cape Verde", "2021-03-18", 16298., 48., 
  52.286, 158., 0., 0.429, 29313.582, 86.333, 94.041, 284.179, 0., 0.771, 
  1.16, "", "", "", "", "", "", "", "", "", "", "", "", "", "", "", "", 
  "tests performed", 0., 0., "", "", "", 0., 0., "", "", 50.93, 555988., 
  135.58, 25.7, 4.46, 3.437, 6222.554, "", 182.219, 2.42, 2.1, 16.5, "", 2.1, 
  72.98, 0.665}, {"CPV", "Africa", "Cape Verde", "2021-03-19", 16374., 76., 
  55.429, 159., 1., 0.571, 29450.276, 136.694, 99.694, 285.977, 1.799, 1.028, 
  1.17, "", "", "", "", "", "", "", "", "", "", "", "", "", "", "", "", 
  "tests performed", "", "", "", "", 364., "", "", "", 655., 50.93, 555988., 
  135.58, 25.7, 4.46, 3.437, 6222.554, "", 182.219, 2.42, 2.1, 16.5, "", 2.1, 
  72.98, 0.665}, {"CPV", "Africa", "Cape Verde", "2021-03-20", 16440., 66., 
  57.857, 159., 0., 0.429, 29568.984, 118.708, 104.062, 285.977, 0., 0.771, 
  1.18, "", "", "", "", "", "", "", "", 576., "", "", 1.036, "", "", "", "", 
  "tests performed", "", "", "", "", 364., "", "", "", 655., 50.93, 555988., 
  135.58, 25.7, 4.46, 3.437, 6222.554, "", 182.219, 2.42, 2.1, 16.5, "", 2.1, 
  72.98, 0.665}, {"CPV", "Africa", "Cape Verde", "2021-03-21", 16491., 51., 
  55.714, 159., 0., 0.429, 29660.712, 91.729, 100.208, 285.977, 0., 0.771, 
  1.19, "", "", "", "", "", "", "", "", "", "", "", "", "", "", "", "", 
  "tests performed", "", "", "", "", 364., "", "", "", 655., 50.93, 555988., 
  135.58, 25.7, 4.46, 3.437, 6222.554, "", 182.219, 2.42, 2.1, 16.5, "", 2.1, 
  72.98, 0.665}, {"CPV", "Africa", "Cape Verde", "2021-03-22", 16517., 26., 
  56.714, 160., 1., 0.571, 29707.476, 46.764, 102.006, 287.776, 1.799, 1.028, 
  1.21, "", "", "", "", "", "", "", "", 447., "", "", 0.804, "", "", "", "", 
  "tests performed", "", "", "", "", 364., "", "", "", 655., 50.93, 555988., 
  135.58, 25.7, 4.46, 3.437, 6222.554, "", 182.219, 2.42, 2.1, 16.5, "", 2.1, 
  72.98, 0.665}, {"CPV", "Africa", "Cape Verde", "2021-03-23", 16555., 38., 
  57.286, 163., 3., 0.857, 29775.822, 68.347, 103.034, 293.172, 5.396, 1.542, 
  1.23, "", "", "", "", "", "", "", "", 605., "", "", 1.088, "", "", "", "", 
  "tests performed", "", "", "", "", 364., "", "", "", 655., 50.93, 555988., 
  135.58, 25.7, 4.46, 3.437, 6222.554, "", 182.219, 2.42, 2.1, 16.5, "", 2.1, 
  72.98, 0.665}, {"CPV", "Africa", "Cape Verde", "2021-03-24", 16661., 106., 
  58.714, 163., 0., 0.714, 29966.474, 190.652, 105.604, 293.172, 0., 1.285, 
  1.25, "", "", "", "", "", "", "", "", 907., "", "", 1.631, "", "", "", "", 
  "tests performed", 2184., 2184., "", "", 364., 0.39, 0.39, "", 655., 50.93, 
  555988., 135.58, 25.7, 4.46, 3.437, 6222.554, "", 182.219, 2.42, 2.1, 16.5, 
  "", 2.1, 72.98, 0.665}, {"CPV", "Africa", "Cape Verde", "2021-03-25", 
  16787., 126., 69.857, 164., 1., 0.857, 30193.098, 226.624, 125.645, 294.97, 
  1.799, 1.542, 1.27, "", "", "", "", "", "", "", "", "", "", "", "", "", "", 
  "", "", "tests performed", "", "", "", "", 368., "", "", "", 662., 50.93, 
  555988., 135.58, 25.7, 4.46, 3.437, 6222.554, "", 182.219, 2.42, 2.1, 16.5, 
  "", 2.1, 72.98, 0.665}, {"CPV", "Africa", "Cape Verde", "2021-03-26", 
  16911., 124., 76.714, 165., 1., 0.857, 30416.124, 223.026, 137.978, 
  296.769, 1.799, 1.542, 1.27, "", "", "", "", "", "", "", "", "", "", "", 
  "", "", "", "", "", "tests performed", "", "", "", "", 372., "", "", "", 
  669., 50.93, 555988., 135.58, 25.7, 4.46, 3.437, 6222.554, "", 182.219, 
  2.42, 2.1, 16.5, "", 2.1, 72.98, 0.665}, {"CPV", "Africa", "Cape Verde", 
  "2021-03-27", 17018., 107., 82.571, 165., 0., 0.857, 30608.574, 192.45, 
  148.513, 296.769, 0., 1.542, 1.28, "", "", "", "", "", "", "", "", 835., 
  "", "", 1.502, "", "", "", "", "tests performed", "", "", "", "", 375., "", 
  "", "", 674., 50.93, 555988., 135.58, 25.7, 4.46, 3.437, 6222.554, "", 
  182.219, 2.42, 2.1, 16.5, "", 2.1, 72.98, 0.665}, 
 {"CPV", "Africa", "Cape Verde", "2021-03-28", 17125., 107., 90.571, 165., 
  0., 0.857, 30801.024, 192.45, 162.902, 296.769, 0., 1.542, 1.28, "", "", 
  "", "", "", "", "", "", 411., "", "", 0.739, "", "", "", "", 
  "tests performed", "", "", "", "", 379., "", "", "", 682., 50.93, 555988., 
  135.58, 25.7, 4.46, 3.437, 6222.554, "", 182.219, 2.42, 2.1, 16.5, "", 2.1, 
  72.98, 0.665}, {"CPV", "Africa", "Cape Verde", "2021-03-29", 17190., 65., 
  96.143, 165., 0., 0.714, 30917.933, 116.909, 172.923, 296.769, 0., 1.285, 
  1.28, "", "", "", "", "", "", "", "", 656., "", "", 1.18, "", "", "", "", 
  "tests performed", "", "", "", "", 383., "", "", "", 689., 53.7, 555988., 
  135.58, 25.7, 4.46, 3.437, 6222.554, "", 182.219, 2.42, 2.1, 16.5, "", 2.1, 
  72.98, 0.665}, {"CPV", "Africa", "Cape Verde", "2021-03-30", 17279., 89., 
  103.429, 168., 3., 0.714, 31078.009, 160.075, 186.027, 302.165, 5.396, 
  1.285, 1.28, "", "", "", "", "", "", "", "", 959., "", "", 1.725, "", "", 
  "", "", "tests performed", "", "", "", "", 387., "", "", "", 696., 53.7, 
  555988., 135.58, 25.7, 4.46, 3.437, 6222.554, "", 182.219, 2.42, 2.1, 16.5, 
  "", 2.1, 72.98, 0.665}, {"CPV", "Africa", "Cape Verde", "2021-03-31", 
  17470., 191., 115.571, 168., 0., 0.714, 31421.541, 343.533, 207.867, 
  302.165, 0., 1.285, 1.27, "", "", "", "", "", "", "", "", "", "", "", "", 
  "", "", "", "", "tests performed", "", "", "", "", 390., "", "", "", 701., 
  53.7, 555988., 135.58, 25.7, 4.46, 3.437, 6222.554, "", 182.219, 2.42, 2.1, 
  16.5, "", 2.1, 72.98, 0.665}, {"CPV", "Africa", "Cape Verde", "2021-04-01", 
  17587., 117., 114.286, 169., 1., 0.714, 31631.978, 210.436, 205.554, 
  303.963, 1.799, 1.285, 1.27, "", "", "", "", "", "", "", "", "", "", "", 
  "", "", "", "", "", "tests performed", "", "", "", "", 390., "", "", "", 
  701., 53.7, 555988., 135.58, 25.7, 4.46, 3.437, 6222.554, "", 182.219, 
  2.42, 2.1, 16.5, "", 2.1, 72.98, 0.665}, {"CPV", "Africa", "Cape Verde", 
  "2021-04-02", 17717., 130., 115.143, 171., 2., 0.857, 31865.796, 233.818, 
  207.096, 307.561, 3.597, 1.542, 1.26, "", "", "", "", "", "", "", "", "", 
  "", "", "", "", "", "", "", "tests performed", "", "", "", "", 390., "", 
  "", "", 701., 53.7, 555988., 135.58, 25.7, 4.46, 3.437, 6222.554, "", 
  182.219, 2.42, 2.1, 16.5, "", 2.1, 72.98, 0.665}, 
 {"CPV", "Africa", "Cape Verde", "2021-04-03", 17821., 104., 114.714, 171., 
  0., 0.857, 32052.85, 187.054, 206.325, 307.561, 0., 1.542, 1.26, "", "", 
  "", "", "", "", "", "", 576., "", "", 1.036, "", "", "", "", 
  "tests performed", "", "", "", "", 390., "", "", "", 701., 53.7, 555988., 
  135.58, 25.7, 4.46, 3.437, 6222.554, "", 182.219, 2.42, 2.1, 16.5, "", 2.1, 
  72.98, 0.665}, {"CPV", "Africa", "Cape Verde", "2021-04-04", 17871., 50., 
  106.571, 173., 2., 1.143, 32142.78, 89.93, 191.679, 311.158, 3.597, 2.056, 
  1.26, "", "", "", "", "", "", "", "", "", "", "", "", "", "", "", "", 
  "tests performed", "", "", "", "", 390., "", "", "", 701., 53.7, 555988., 
  135.58, 25.7, 4.46, 3.437, 6222.554, "", 182.219, 2.42, 2.1, 16.5, "", 2.1, 
  72.98, 0.665}, {"CPV", "Africa", "Cape Verde", "2021-04-05", 17939., 68., 
  107., 173., 0., 1.143, 32265.085, 122.305, 192.45, 311.158, 0., 2.056, 
  1.27, "", "", "", "", "", "", "", "", "", "", "", "", "", "", "", "", 
  "tests performed", "", "", "", "", 390., "", "", "", 701., 53.7, 555988., 
  135.58, 25.7, 4.46, 3.437, 6222.554, "", 182.219, 2.42, 2.1, 16.5, "", 2.1, 
  72.98, 0.665}, {"CPV", "Africa", "Cape Verde", "2021-04-06", 18023., 84., 
  106.286, 173., 0., 0.714, 32416.167, 151.082, 191.165, 311.158, 0., 1.285, 
  1.28, "", "", "", "", "", "", "", "", 970., "", "", 1.745, "", "", "", "", 
  "tests performed", "", "", "", "", 390., "", "", "", 701., 59.26, 555988., 
  135.58, 25.7, 4.46, 3.437, 6222.554, "", 182.219, 2.42, 2.1, 16.5, "", 2.1, 
  72.98, 0.665}, {"CPV", "Africa", "Cape Verde", "2021-04-07", 18214., 191., 
  106.286, 175., 2., 1., 32759.7, 343.533, 191.165, 314.755, 3.597, 1.799, 
  1.29, "", "", "", "", "", "", "", "", 1393., "", "", 2.505, "", "", "", "", 
  "tests performed", "", "", "", "", 390., "", "", "", 701., 59.26, 555988., 
  135.58, 25.7, 4.46, 3.437, 6222.554, "", 182.219, 2.42, 2.1, 16.5, "", 2.1, 
  72.98, 0.665}, {"CPV", "Africa", "Cape Verde", "2021-04-08", 18422., 208., 
  119.286, 176., 1., 1., 33133.809, 374.109, 214.547, 316.554, 1.799, 1.799, 
  1.3, "", "", "", "", "", "", "", "", "", "", "", "", "", "", "", "", 
  "tests performed", "", "", "", "", 390., "", "", "", 701., 59.26, 555988., 
  135.58, 25.7, 4.46, 3.437, 6222.554, "", 182.219, 2.42, 2.1, 16.5, "", 2.1, 
  72.98, 0.665}, {"CPV", "Africa", "Cape Verde", "2021-04-09", 18629., 207., 
  130.286, 177., 1., 0.857, 33506.119, 372.31, 234.332, 318.352, 1.799, 
  1.542, 1.3, "", "", "", "", "", "", "", "", "", "", "", "", "", "", "", "", 
  "tests performed", "", "", "", "", 390., "", "", "", 701., 59.26, 555988., 
  135.58, 25.7, 4.46, 3.437, 6222.554, "", 182.219, 2.42, 2.1, 16.5, "", 2.1, 
  72.98, 0.665}, {"CPV", "Africa", "Cape Verde", "2021-04-10", 18629., 0., 
  115.429, 177., 0., 0.857, 33506.119, 0., 207.61, 318.352, 0., 1.542, 1.3, 
  "", "", "", "", "", "", "", "", 871., "", "", 1.567, "", "", "", "", 
  "tests performed", "", "", "", "", 390., "", "", "", 701., 59.26, 555988., 
  135.58, 25.7, 4.46, 3.437, 6222.554, "", 182.219, 2.42, 2.1, 16.5, "", 2.1, 
  72.98, 0.665}, {"CPV", "Africa", "Cape Verde", "2021-04-11", 19005., 376., 
  162., 182., 5., 1.286, 34182.392, 676.274, 291.373, 327.345, 8.993, 2.312, 
  1.31, "", "", "", "", "", "", "", "", 752., "", "", 1.353, "", "", "", "", 
  "tests performed", "", "", "", "", 390., "", "", "", 701., 59.26, 555988., 
  135.58, 25.7, 4.46, 3.437, 6222.554, "", 182.219, 2.42, 2.1, 16.5, "", 2.1, 
  72.98, 0.665}, {"CPV", "Africa", "Cape Verde", "2021-04-12", 19110., 105., 
  167.286, 184., 2., 1.571, 34371.245, 188.853, 300.88, 330.942, 3.597, 
  2.826, 1.31, "", "", "", "", "", "", "", "", 835., "", "", 1.502, "", "", 
  "", "", "tests performed", "", "", "", "", 390., "", "", "", 701., 59.26, 
  555988., 135.58, 25.7, 4.46, 3.437, 6222.554, "", 182.219, 2.42, 2.1, 16.5, 
  "", 2.1, 72.98, 0.665}, {"CPV", "Africa", "Cape Verde", "2021-04-13", 
  19231., 121., 172.571, 187., 3., 2., 34588.876, 217.631, 310.387, 336.338, 
  5.396, 3.597, 1.3, "", "", "", "", "", "", "", "", 1242., "", "", 2.234, 
  "", "", "", "", "tests performed", "", "", "", "", 390., "", "", "", 701., 
  59.26, 555988., 135.58, 25.7, 4.46, 3.437, 6222.554, "", 182.219, 2.42, 
  2.1, 16.5, "", 2.1, 72.98, 0.665}, {"CPV", "Africa", "Cape Verde", 
  "2021-04-14", 19525., 294., 187.286, 188., 1., 1.857, 35117.664, 528.788, 
  336.852, 338.137, 1.799, 3.34, 1.29, "", "", "", "", "", "", "", "", "", 
  "", "", "", "", "", "", "", "tests performed", "", "", "", "", 390., "", 
  "", "", 701., 59.26, 555988., 135.58, 25.7, 4.46, 3.437, 6222.554, "", 
  182.219, 2.42, 2.1, 16.5, "", 2.1, 72.98, 0.665}, 
 {"CPV", "Africa", "Cape Verde", "2021-04-15", 19780., 255., 194., 188., 0., 
  1.714, 35576.307, 458.643, 348.928, 338.137, 0., 3.083, 1.29, "", "", "", 
  "", "", "", "", "", "", "", "", "", "", "", "", "", "tests performed", "", 
  "", "", "", 390., "", "", "", 701., 59.26, 555988., 135.58, 25.7, 4.46, 
  3.437, 6222.554, "", 182.219, 2.42, 2.1, 16.5, "", 2.1, 72.98, 0.665}, 
 {"CPV", "Africa", "Cape Verde", "2021-04-16", 19975., 195., 192.286, 189., 
  1., 1.714, 35927.034, 350.727, 345.845, 339.935, 1.799, 3.083, 1.28, "", 
  "", "", "", "", "", "", "", "", "", "", "", "", "", "", "", 
  "tests performed", "", "", "", "", 390., "", "", "", 701., 59.26, 555988., 
  135.58, 25.7, 4.46, 3.437, 6222.554, "", 182.219, 2.42, 2.1, 16.5, "", 2.1, 
  72.98, 0.665}, {"CPV", "Africa", "Cape Verde", "2021-04-17", 19975., 0., 
  192.286, 189., 0., 1.714, 35927.034, 0., 345.845, 339.935, 0., 3.083, 1.28, 
  "", "", "", "", "", "", "", "", 956., "", "", 1.719, "", "", "", "", 
  "tests performed", "", "", "", "", 390., "", "", "", 701., 59.26, 555988., 
  135.58, 25.7, 4.46, 3.437, 6222.554, "", 182.219, 2.42, 2.1, 16.5, "", 2.1, 
  72.98, 0.665}, {"CPV", "Africa", "Cape Verde", "2021-04-18", 20466., 491., 
  208.714, 192., 3., 1.429, 36810.147, 883.113, 375.394, 345.331, 5.396, 
  2.569, 1.28, "", "", "", "", "", "", "", "", 940., "", "", 1.691, "", "", 
  "", "", "tests performed", "", "", "", "", 390., "", "", "", 701., 59.26, 
  555988., 135.58, 25.7, 4.46, 3.437, 6222.554, "", 182.219, 2.42, 2.1, 16.5, 
  "", 2.1, 72.98, 0.665}, {"CPV", "Africa", "Cape Verde", "2021-04-19", 
  20627., 161., 216.714, 193., 1., 1.286, 37099.722, 289.575, 389.782, 
  347.13, 1.799, 2.312, 1.27, "", "", "", "", "", "", "", "", 958., "", "", 
  1.723, "", "", "", "", "tests performed", "", "", "", "", 390., "", "", "", 
  701., 59.26, 555988., 135.58, 25.7, 4.46, 3.437, 6222.554, "", 182.219, 
  2.42, 2.1, 16.5, "", 2.1, 72.98, 0.665}, {"CPV", "Africa", "Cape Verde", 
  "2021-04-20", 20781., 154., 221.429, 194., 1., 1., 37376.706, 276.984, 
  398.261, 348.928, 1.799, 1.799, 1.26, "", "", "", "", "", "", "", "", 
  1619., "", "", 2.912, "", "", "", "", "tests performed", "", "", "", "", 
  390., "", "", "", 701., 59.26, 555988., 135.58, 25.7, 4.46, 3.437, 
  6222.554, "", 182.219, 2.42, 2.1, 16.5, "", 2.1, 72.98, 0.665}, 
 {"CPV", "Africa", "Cape Verde", "2021-04-21", 21179., 398., 236.286, 198., 
  4., 1.429, 38092.549, 715.843, 424.983, 356.123, 7.194, 2.569, 1.24, "", 
  "", "", "", "", "", "", "", 1854., "", "", 3.335, "", "", "", "", 
  "tests performed", "", "", "", "", 390., "", "", "", 701., 59.26, 555988., 
  135.58, 25.7, 4.46, 3.437, 6222.554, "", 182.219, 2.42, 2.1, 16.5, "", 2.1, 
  72.98, 0.665}, {"CPV", "Africa", "Cape Verde", "2021-04-22", 21500., 321., 
  245.714, 199., 1., 1.571, 38669.899, 577.351, 441.942, 357.921, 1.799, 
  2.826, 1.23, "", "", "", "", "", "", "", "", "", "", "", "", "", "", "", 
  "", "tests performed", "", "", "", "", 390., "", "", "", 701., 59.26, 
  555988., 135.58, 25.7, 4.46, 3.437, 6222.554, "", 182.219, 2.42, 2.1, 16.5, 
  "", 2.1, 72.98, 0.665}, {"CPV", "Africa", "Cape Verde", "2021-04-23", 
  21784., 284., 258.429, 201., 2., 1.714, 39180.702, 510.802, 464.81, 
  361.519, 3.597, 3.083, 1.21, "", "", "", "", "", "", "", "", "", "", "", 
  "", "", "", "", "", "tests performed", "", "", "", "", 390., "", "", "", 
  701., 59.26, 555988., 135.58, 25.7, 4.46, 3.437, 6222.554, "", 182.219, 
  2.42, 2.1, 16.5, "", 2.1, 72.98, 0.665}, {"CPV", "Africa", "Cape Verde", 
  "2021-04-24", 22094., 310., 302.714, 201., 0., 1.714, 39738.268, 557.566, 
  544.462, 361.519, 0., 3.083, 1.2, "", "", "", "", "", "", "", "", 1036., 
  "", "", 1.863, "", "", "", "", "tests performed", "", "", "", "", 390., "", 
  "", "", 701., 59.26, 555988., 135.58, 25.7, 4.46, 3.437, 6222.554, "", 
  182.219, 2.42, 2.1, 16.5, "", 2.1, 72.98, 0.665}, 
 {"CPV", "Africa", "Cape Verde", "2021-04-25", 22349., 255., 269., 203., 2., 
  1.571, 40196.911, 458.643, 483.823, 365.116, 3.597, 2.826, 1.18, "", "", 
  "", "", "", "", "", "", 1159., "", "", 2.085, "", "", "", "", 
  "tests performed", "", "", "", "", 390., "", "", "", 701., 59.26, 555988., 
  135.58, 25.7, 4.46, 3.437, 6222.554, "", 182.219, 2.42, 2.1, 16.5, "", 2.1, 
  72.98, 0.665}, {"CPV", "Africa", "Cape Verde", "2021-04-26", 22586., 237., 
  279.857, 208., 5., 2.143, 40623.179, 426.268, 503.351, 374.109, 8.993, 
  3.854, 1.17, "", "", "", "", "", "", "", "", 1204., "", "", 2.166, "", "", 
  "", "", "tests performed", "", "", "", "", 390., "", "", "", 701., 59.26, 
  555988., 135.58, 25.7, 4.46, 3.437, 6222.554, "", 182.219, 2.42, 2.1, 16.5, 
  "", 2.1, 72.98, 0.665}, {"CPV", "Africa", "Cape Verde", "2021-04-27", 
  22772., 186., 284.429, 211., 3., 2.429, 40957.719, 334.54, 511.573, 
  379.505, 5.396, 4.368, 1.15, "", "", "", "", "", "", "", "", "", "", "", 
  "", "", "", "", "", "tests performed", "", "", "", "", 390., "", "", "", 
  701., 59.26, 555988., 135.58, 25.7, 4.46, 3.437, 6222.554, "", 182.219, 
  2.42, 2.1, 16.5, "", 2.1, 72.98, 0.665}, {"CPV", "Africa", "Cape Verde", 
  "2021-04-28", 23181., 409., 286., 213., 2., 2.143, 41693.346, 735.627, 
  514.4, 383.102, 3.597, 3.854, 1.14, "", "", "", "", "", "", "", "", "", "", 
  "", "", "", "", "", "", "tests performed", "", "", "", "", 390., "", "", 
  "", 701., 59.26, 555988., 135.58, 25.7, 4.46, 3.437, 6222.554, "", 182.219, 
  2.42, 2.1, 16.5, "", 2.1, 72.98, 0.665}, {"CPV", "Africa", "Cape Verde", 
  "2021-04-29", 23554., 373., 293.429, 213., 0., 2., 42364.224, 670.878, 
  527.761, 383.102, 0., 3.597, 1.12, "", "", "", "", "", "", "", "", "", "", 
  "", "", "", "", "", "", "tests performed", "", "", "", "", 390., "", "", 
  "", 701., 59.26, 555988., 135.58, 25.7, 4.46, 3.437, 6222.554, "", 182.219, 
  2.42, 2.1, 16.5, "", 2.1, 72.98, 0.665}, {"CPV", "Africa", "Cape Verde", 
  "2021-04-30", 23882., 328., 299.714, 217., 4., 2.286, 42954.164, 589.941, 
  539.066, 390.296, 7.194, 4.111, 1.11, "", "", "", "", "", "", "", "", "", 
  "", "", "", "", "", "", "", "tests performed", "", "", "", "", 390., "", 
  "", "", 701., 59.26, 555988., 135.58, 25.7, 4.46, 3.437, 6222.554, "", 
  182.219, 2.42, 2.1, 16.5, "", 2.1, 72.98, 0.665}, 
 {"CPV", "Africa", "Cape Verde", "2021-05-01", 24127., 245., 290.429, 220., 
  3., 2.714, 43394.821, 440.657, 522.365, 395.692, 5.396, 4.882, 1.09, "", 
  "", "", "", "", "", "", "", 1157., "", "", 2.081, "", "", "", "", 
  "tests performed", "", "", "", "", 390., "", "", "", 701., 59.26, 555988., 
  135.58, 25.7, 4.46, 3.437, 6222.554, "", 182.219, 2.42, 2.1, 16.5, "", 2.1, 
  72.98, 0.665}, {"CPV", "Africa", "Cape Verde", "2021-05-02", 24368., 241., 
  288.429, 223., 3., 2.857, 43828.284, 433.463, 518.768, 401.088, 5.396, 
  5.139, 1.08, "", "", "", "", "", "", "", "", "", "", "", "", "", "", "", 
  "", "tests performed", "", "", "", "", 390., "", "", "", 701., 59.26, 
  555988., 135.58, 25.7, 4.46, 3.437, 6222.554, "", 182.219, 2.42, 2.1, 16.5, 
  "", 2.1, 72.98, 0.665}, {"CPV", "Africa", "Cape Verde", "2021-05-03", 
  24548., 180., 280.286, 226., 3., 2.571, 44152.032, 323.748, 504.122, 
  406.484, 5.396, 4.625, 1.07, "", "", "", "", "", "", "", "", 1153., "", "", 
  2.074, "", "", "", "", "tests performed", "", "", "", "", 390., "", "", "", 
  701., 59.26, 555988., 135.58, 25.7, 4.46, 3.437, 6222.554, "", 182.219, 
  2.42, 2.1, 16.5, "", 2.1, 72.98, 0.665}, {"CPV", "Africa", "Cape Verde", 
  "2021-05-04", 24742., 194., 281.429, 228., 2., 2.429, 44500.96, 348.928, 
  506.177, 410.081, 3.597, 4.368, 1.06, "", "", "", "", "", "", "", "", 
  1707., "", "", 3.07, "", "", "", "", "tests performed", "", "", "", "", 
  390., "", "", "", 701., 59.26, 555988., 135.58, 25.7, 4.46, 3.437, 
  6222.554, "", 182.219, 2.42, 2.1, 16.5, "", 2.1, 72.98, 0.665}, 
 {"CPV", "Africa", "Cape Verde", "2021-05-05", 25159., 417., 282.571, 229., 
  1., 2.286, 45250.977, 750.016, 508.233, 411.879, 1.799, 4.111, 1.04, "", 
  "", "", "", "", "", "", "", 2410., "", "", 4.335, "", "", "", "", 
  "tests performed", "", "", "", "", 390., "", "", "", 701., 59.26, 555988., 
  135.58, 25.7, 4.46, 3.437, 6222.554, "", 182.219, 2.42, 2.1, 16.5, "", 2.1, 
  72.98, 0.665}, {"CPV", "Africa", "Cape Verde", "2021-05-06", 25526., 367., 
  281.714, 230., 1., 2.429, 45911.063, 660.086, 506.691, 413.678, 1.799, 
  4.368, 1.03, "", "", "", "", "", "", "", "", "", "", "", "", "", "", "", 
  "", "tests performed", "", "", "", "", 390., "", "", "", 701., "", 555988., 
  135.58, 25.7, 4.46, 3.437, 6222.554, "", 182.219, 2.42, 2.1, 16.5, "", 2.1, 
  72.98, 0.665}, {"CPV", "Africa", "Cape Verde", "2021-05-07", 25837., 311., 
  279.286, 231., 1., 2., 46470.427, 559.365, 502.323, 415.477, 1.799, 3.597, 
  1.02, "", "", "", "", "", "", "", "", "", "", "", "", "", "", "", "", 
  "tests performed", "", "", "", "", 390., "", "", "", 701., "", 555988., 
  135.58, 25.7, 4.46, 3.437, 6222.554, "", 182.219, 2.42, 2.1, 16.5, "", 2.1, 
  72.98, 0.665}, {"CPV", "Africa", "Cape Verde", "2021-05-08", 26111., 274., 
  283.429, 232., 1., 1.714, 46963.244, 492.816, 509.775, 417.275, 1.799, 
  3.083, 1.01, "", "", "", "", "", "", "", "", 1447., "", "", 2.603, "", "", 
  "", "", "tests performed", "", "", "", "", 390., "", "", "", 701., "", 
  555988., 135.58, 25.7, 4.46, 3.437, 6222.554, "", 182.219, 2.42, 2.1, 16.5, 
  "", 2.1, 72.98, 0.665}, {"CPV", "Africa", "Cape Verde", "2021-05-09", 
  26441., 330., 296.143, 232., 0., 1.286, 47556.782, 593.538, 532.643, 
  417.275, 0., 2.312, 0.99, "", "", "", "", "", "", "", "", 1044., "", "", 
  1.878, "", "", "", "", "tests performed", "", "", "", "", 390., "", "", "", 
  701., "", 555988., 135.58, 25.7, 4.46, 3.437, 6222.554, "", 182.219, 2.42, 
  2.1, 16.5, "", 2.1, 72.98, 0.665}, {"CPV", "Africa", "Cape Verde", 
  "2021-05-10", 26578., 137., 290., 235., 3., 1.286, 47803.19, 246.408, 
  521.594, 422.671, 5.396, 2.312, 0.98, "", "", "", "", "", "", "", "", 
  1119., "", "", 2.013, "", "", "", "", "tests performed", "", "", "", "", 
  390., "", "", "", 701., "", 555988., 135.58, 25.7, 4.46, 3.437, 6222.554, 
  "", 182.219, 2.42, 2.1, 16.5, "", 2.1, 72.98, 0.665}, 
 {"CPV", "Africa", "Cape Verde", "2021-05-11", 26709., 131., 281., 236., 1., 
  1.143, 48038.807, 235.617, 505.407, 424.47, 1.799, 2.056, 0.96, "", "", "", 
  "", "", "", "", "", 1876., "", "", 3.374, "", "", "", "", 
  "tests performed", "", "", "", "", 390., "", "", "", 701., "", 555988., 
  135.58, 25.7, 4.46, 3.437, 6222.554, "", 182.219, 2.42, 2.1, 16.5, "", 2.1, 
  72.98, 0.665}, {"CPV", "Africa", "Cape Verde", "2021-05-12", 27029., 320., 
  267.143, 238., 2., 1.286, 48614.359, 575.552, 480.483, 428.067, 3.597, 
  2.312, 0.95, "", "", "", "", "", "", "", "", 2220., "", "", 3.993, "", "", 
  "", "", "tests performed", 21318., 18650., 2668., "", 390., 3.83, 3.35, 
  0.48, 701., "", 555988., 135.58, 25.7, 4.46, 3.437, 6222.554, "", 182.219, 
  2.42, 2.1, 16.5, "", 2.1, 72.98, 0.665}, {"CPV", "Africa", "Cape Verde", 
  "2021-05-13", 27386., 357., 265.714, 243., 5., 1.857, 49256.459, 642.1, 
  477.914, 437.06, 8.993, 3.34, 0.94, "", "", "", "", "", "", "", "", "", "", 
  "", "", "", "", "", "", "tests performed", "", "", "", "", 364., "", "", 
  "", 655., "", 555988., 135.58, 25.7, 4.46, 3.437, 6222.554, "", 182.219, 
  2.42, 2.1, 16.5, "", 2.1, 72.98, 0.665}, {"CPV", "Africa", "Cape Verde", 
  "2021-05-14", 27672., 286., 262.143, 244., 1., 1.857, 49770.858, 514.4, 
  471.49, 438.858, 1.799, 3.34, 0.93, "", "", "", "", "", "", "", "", "", "", 
  "", "", "", "", "", "", "tests performed", "", "", "", "", 337., "", "", 
  "", 606., "", 555988., 135.58, 25.7, 4.46, 3.437, 6222.554, "", 182.219, 
  2.42, 2.1, 16.5, "", 2.1, 72.98, 0.665}, {"CPV", "Africa", "Cape Verde", 
  "2021-05-15", 27951., 279., 262.857, 246., 2., 2., 50272.668, 501.809, 
  472.775, 442.456, 3.597, 3.597, 0.92, "", "", "", "", "", "", "", "", "", 
  "", "", "", "", "", "", "", "tests performed", "", "", "", "", 310., "", 
  "", "", 558., "", 555988., 135.58, 25.7, 4.46, 3.437, 6222.554, "", 
  182.219, 2.42, 2.1, 16.5, "", 2.1, 72.98, 0.665}, 
 {"CPV", "Africa", "Cape Verde", "2021-05-16", 28168., 217., 246.714, 249., 
  3., 2.429, 50662.964, 390.296, 443.74, 447.851, 5.396, 4.368, 0.9, "", "", 
  "", "", "", "", "", "", 1022., "", "", 1.838, "", "", "", "", 
  "tests performed", "", "", "", "", 283., "", "", "", 509., "", 555988., 
  135.58, 25.7, 4.46, 3.437, 6222.554, "", 182.219, 2.42, 2.1, 16.5, "", 2.1, 
  72.98, 0.665}, {"CPV", "Africa", "Cape Verde", "2021-05-17", 28281., 113., 
  243.286, 251., 2., 2.286, 50866.206, 203.242, 437.574, 451.449, 3.597, 
  4.111, 0.89, "", "", "", "", "", "", "", "", "", "", "", "", "", "", "", 
  "", "tests performed", "", "", "", "", 256., "", "", "", 460., "", 555988., 
  135.58, 25.7, 4.46, 3.437, 6222.554, "", 182.219, 2.42, 2.1, 16.5, "", 2.1, 
  72.98, 0.665}, {"CPV", "Africa", "Cape Verde", "2021-05-18", 28410., 129., 
  243., 252., 1., 2.286, 51098.225, 232.019, 437.06, 453.247, 1.799, 4.111, 
  0.88, "", "", "", "", "", "", "", "", 1492., "", "", 2.684, "", "", "", "", 
  "tests performed", 22531., 19858., 2670., "", 229., 4.05, 3.57, 0.48, 412., 
  "", 555988., 135.58, 25.7, 4.46, 3.437, 6222.554, "", 182.219, 2.42, 2.1, 
  16.5, "", 2.1, 72.98, 0.665}, {"CPV", "Africa", "Cape Verde", "2021-05-19", 
  28699., 289., 238.571, 253., 1., 2.143, 51618.021, 519.795, 429.095, 
  455.046, 1.799, 3.854, 0.86, "", "", "", "", "", "", "", "", 1470., "", "", 
  2.644, "", "", "", "", "tests performed", "", "", "", "", 245., "", "", "", 
  441., "", 555988., 135.58, 25.7, 4.46, 3.437, 6222.554, "", 182.219, 2.42, 
  2.1, 16.5, "", 2.1, 72.98, 0.665}, {"CPV", "Africa", "Cape Verde", 
  "2021-05-20", 28898., 199., 216., 253., 0., 1.429, 51975.942, 357.921, 
  388.498, 455.046, 0., 2.569, 0.85, "", "", "", "", "", "", "", "", "", "", 
  "", "", "", "", "", "", "tests performed", "", "", "", "", 287., "", "", 
  "", 516., "", 555988., 135.58, 25.7, 4.46, 3.437, 6222.554, "", 182.219, 
  2.42, 2.1, 16.5, "", 2.1, 72.98, 0.665}, {"CPV", "Africa", "Cape Verde", 
  "2021-05-21", 29033., 135., 194.429, 254., 1., 1.429, 52218.753, 242.811, 
  349.699, 456.844, 1.799, 2.569, 0.84, "", "", "", "", "", "", "", "", "", 
  "", "", "", "", "", "", "", "tests performed", 24027., 21357., 2670., "", 
  329., 4.32, 3.84, 0.48, 592., "", 555988., 135.58, 25.7, 4.46, 3.437, 
  6222.554, "", 182.219, 2.42, 2.1, 16.5, "", 2.1, 72.98, 0.665}, 
 {"CPV", "Africa", "Cape Verde", "2021-05-22", 29198., 165., 178.143, 256., 
  2., 1.429, 52515.522, 296.769, 320.408, 460.442, 3.597, 2.569, 0.84, "", 
  "", "", "", "", "", "", "", 889., "", "", 1.599, "", "", "", "", 
  "tests performed", "", "", "", "", 310., "", "", "", 558., "", 555988., 
  135.58, 25.7, 4.46, 3.437, 6222.554, "", 182.219, 2.42, 2.1, 16.5, "", 2.1, 
  72.98, 0.665}, {"CPV", "Africa", "Cape Verde", "2021-05-23", 29334., 136., 
  166.571, 256., 0., 1., 52760.132, 244.61, 299.595, 460.442, 0., 1.799, 
  0.83, "", "", "", "", "", "", "", "", 664., "", "", 1.194, "", "", "", "", 
  "tests performed", "", "", "", "", 292., "", "", "", 525., "", 555988., 
  135.58, 25.7, 4.46, 3.437, 6222.554, "", 182.219, 2.42, 2.1, 16.5, "", 2.1, 
  72.98, 0.665}, {"CPV", "Africa", "Cape Verde", "2021-05-24", 29411., 77., 
  161.429, 258., 2., 1., 52898.624, 138.492, 290.345, 464.039, 3.597, 1.799, 
  0.83, "", "", "", "", "", "", "", "", 1055., "", "", 1.898, "", "", "", "", 
  "tests performed", "", "", "", "", 273., "", "", "", 491., "", 555988., 
  135.58, 25.7, 4.46, 3.437, 6222.554, "", 182.219, 2.42, 2.1, 16.5, "", 2.1, 
  72.98, 0.665}, {"CPV", "Africa", "Cape Verde", "2021-05-25", 29549., 138., 
  162.714, 259., 1., 1., 53146.831, 248.207, 292.658, 465.837, 1.799, 1.799, 
  0.83, "", "", "", "", "", "", "", "", 1202., "", "", 2.162, "", "", "", "", 
  "tests performed", "", "", "", "", 254., "", "", "", 457., "", 555988., 
  135.58, 25.7, 4.46, 3.437, 6222.554, "", 182.219, 2.42, 2.1, 16.5, "", 2.1, 
  72.98, 0.665}, {"CPV", "Africa", "Cape Verde", "2021-05-26", 29763., 214., 
  152., 259., 0., 0.857, 53531.731, 384.9, 273.387, 465.837, 0., 1.542, 0.82, 
  "", "", "", "", "", "", "", "", 1321., "", "", 2.376, "", "", "", "", 
  "tests performed", 24382., 21663., 2719., "", 193., 4.39, 3.9, 0.49, 347., 
  "", 555988., 135.58, 25.7, 4.46, 3.437, 6222.554, "", 182.219, 2.42, 2.1, 
  16.5, "", 2.1, 72.98, 0.665}, {"CPV", "Africa", "Cape Verde", "2021-05-27", 
  29939., 176., 148.714, 259., 0., 0.857, 53848.284, 316.554, 267.478, 
  465.837, 0., 1.542, 0.82, "", "", "", "", "", "", "", "", "", "", "", "", 
  "", "", "", "", "tests performed", "", "", "", "", "", "", "", "", "", "", 
  555988., 135.58, 25.7, 4.46, 3.437, 6222.554, "", 182.219, 2.42, 2.1, 16.5, 
  "", 2.1, 72.98, 0.665}, {"CPV", "Africa", "Cape Verde", "2021-05-28", 
  30122., 183., 155.571, 261., 2., 1., 54177.428, 329.144, 279.811, 469.435, 
  3.597, 1.799, 0.82, "", "", "", "", "", "", "", "", "", "", "", "", "", "", 
  "", "", "tests performed", "", "", "", "", "", "", "", "", "", "", 555988., 
  135.58, 25.7, 4.46, 3.437, 6222.554, "", 182.219, 2.42, 2.1, 16.5, "", 2.1, 
  72.98, 0.665}, {"CPV", "Africa", "Cape Verde", "2021-05-29", 30273., 151., 
  153.571, 263., 2., 1., 54449.017, 271.589, 276.214, 473.032, 3.597, 1.799, 
  0.81, "", "", "", "", "", "", "", "", 778., "", "", 1.399, "", "", "", "", 
  "tests performed", "", "", "", "", "", "", "", "", "", "", 555988., 135.58, 
  25.7, 4.46, 3.437, 6222.554, "", 182.219, 2.42, 2.1, 16.5, "", 2.1, 72.98, 
  0.665}, {"CPV", "Africa", "Cape Verde", "2021-05-30", 30359., 86., 146.429, 
  264., 1., 1.143, 54603.696, 154.68, 263.366, 474.83, 1.799, 2.056, 0.8, "", 
  "", "", "", "", "", "", "", "", "", "", "", "", "", "", "", 
  "tests performed", "", "", "", "", "", "", "", "", "", "", 555988., 135.58, 
  25.7, 4.46, 3.437, 6222.554, "", 182.219, 2.42, 2.1, 16.5, "", 2.1, 72.98, 
  0.665}, {"CPV", "Africa", "Cape Verde", "2021-05-31", 30439., 80., 146.857, 
  264., 0., 0.857, 54747.584, 143.888, 264.137, 474.83, 0., 1.542, 0.8, "", 
  "", "", "", "", "", "", "", 705., "", "", 1.268, "", "", "", "", 
  "tests performed", "", "", "", "", "", "", "", "", "", "", 555988., 135.58, 
  25.7, 4.46, 3.437, 6222.554, "", 182.219, 2.42, 2.1, 16.5, "", 2.1, 72.98, 
  0.665}, {"CPV", "Africa", "Cape Verde", "2021-06-01", 30523., 84., 139.143, 
  264., 0., 0.714, 54898.667, 151.082, 250.262, 474.83, 0., 1.285, 0.8, "", 
  "", "", "", "", "", "", "", 974., "", "", 1.752, "", "", "", "", 
  "tests performed", "", "", "", "", "", "", "", "", "", "", 555988., 135.58, 
  25.7, 4.46, 3.437, 6222.554, "", 182.219, 2.42, 2.1, 16.5, "", 2.1, 72.98, 
  0.665}, {"CPV", "Africa", "Cape Verde", "2021-06-02", 30694., 171., 133., 
  266., 2., 1., 55206.227, 307.561, 239.214, 478.428, 3.597, 1.799, 0.79, "", 
  "", "", "", "", "", "", "", 974., "", "", 1.752, "", "", "", "", 
  "tests performed", "", "", "", "", "", "", "", "", "", "", 555988., 135.58, 
  25.7, 4.46, 3.437, 6222.554, "", 182.219, 2.42, 2.1, 16.5, "", 2.1, 72.98, 
  0.665}, {"CPV", "Africa", "Cape Verde", "2021-06-03", 30774., 80., 119.286, 
  266., 0., 1., 55350.115, 143.888, 214.547, 478.428, 0., 1.799, 0.79, "", 
  "", "", "", "", "", "", "", "", "", "", "", "", "", "", "", 
  "tests performed", "", "", "", "", "", "", "", "", "", "", 555988., 135.58, 
  25.7, 4.46, 3.437, 6222.554, "", 182.219, 2.42, 2.1, 16.5, "", 2.1, 72.98, 
  0.665}, {"CPV", "Africa", "Cape Verde", "2021-06-04", 30907., 133., 
  112.143, 267., 1., 0.857, 55589.329, 239.214, 201.7, 480.226, 1.799, 1.542, 
  0.79, "", "", "", "", "", "", "", "", "", "", "", "", "", "", "", "", 
  "tests performed", "", "", "", "", "", "", "", "", "", "", 555988., 135.58, 
  25.7, 4.46, 3.437, 6222.554, "", 182.219, 2.42, 2.1, 16.5, "", 2.1, 72.98, 
  0.665}, {"CPV", "Africa", "Cape Verde", "2021-06-05", 31003., 96., 104.286, 
  267., 0., 0.571, 55761.995, 172.666, 187.568, 480.226, 0., 1.028, 0.79, "", 
  "", "", "", "", "", "", "", 639., "", "", 1.149, "", "", "", "", 
  "tests performed", "", "", "", "", "", "", "", "", "", "", 555988., 135.58, 
  25.7, 4.46, 3.437, 6222.554, "", 182.219, 2.42, 2.1, 16.5, "", 2.1, 72.98, 
  0.665}, {"CPV", "Africa", "Cape Verde", "2021-06-06", 31097., 94., 105.429, 
  267., 0., 0.429, 55931.063, 169.068, 189.624, 480.226, 0., 0.771, 0.79, "", 
  "", "", "", "", "", "", "", "", "", "", "", "", "", "", "", "", "", "", "", 
  "", "", "", "", "", "", "", 555988., 135.58, 25.7, 4.46, 3.437, 6222.554, 
  "", 182.219, 2.42, 2.1, 16.5, "", 2.1, 72.98, 0.665}, 
 {"CPV", "Africa", "Cape Verde", "2021-06-07", 31147., 50., 101.143, 267., 
  0., 0.429, 56020.993, 89.93, 181.916, 480.226, 0., 0.771, "", "", "", "", 
  "", "", "", "", "", "", "", "", "", "", "", "", "", "", "", "", "", "", "", 
  "", "", "", "", "", 555988., 135.58, 25.7, 4.46, 3.437, 6222.554, "", 
  182.219, 2.42, 2.1, 16.5, "", 2.1, 72.98, 0.665}, 
 {"CYM", "North America", "Cayman Islands", "2020-12-26", "", "", "", "", "", 
  "", "", "", "", "", "", "", "", "", "", "", "", "", "", "", "", "", "", "", 
  "", "", "", "", "", "", 0., 0., "", "", "", 0., 0., "", "", "", 65720., 
  256.496, "", "", "", 49903.029, "", "", 13.22, "", "", "", "", 83.92, ""}, 
 {"CYM", "North America", "Cayman Islands", "2020-12-27", "", "", "", "", "", 
  "", "", "", "", "", "", "", "", "", "", "", "", "", "", "", "", "", "", "", 
  "", "", "", "", "", "", "", "", "", "", 275., "", "", "", 4184., "", 
  65720., 256.496, "", "", "", 49903.029, "", "", 13.22, "", "", "", "", 
  83.92, ""}, {"CYM", "North America", "Cayman Islands", "2020-12-28", "", 
  "", "", "", "", "", "", "", "", "", "", "", "", "", "", "", "", "", "", "", 
  "", "", "", "", "", "", "", "", "", "", "", "", "", "", 275., "", "", "", 
  4184., "", 65720., 256.496, "", "", "", 49903.029, "", "", 13.22, "", "", 
  "", "", 83.92, ""}, {"CYM", "North America", "Cayman Islands", 
  "2020-12-29", "", "", "", "", "", "", "", "", "", "", "", "", "", "", "", 
  "", "", "", "", "", "", "", "", "", "", "", "", "", "", "", "", "", "", "", 
  275., "", "", "", 4184., "", 65720., 256.496, "", "", "", 49903.029, "", 
  "", 13.22, "", "", "", "", 83.92, ""}, {"CYM", "North America", 
  "Cayman Islands", "2020-12-30", "", "", "", "", "", "", "", "", "", "", "", 
  "", "", "", "", "", "", "", "", "", "", "", "", "", "", "", "", "", "", "", 
  "", "", "", "", 275., "", "", "", 4184., "", 65720., 256.496, "", "", "", 
  49903.029, "", "", 13.22, "", "", "", "", 83.92, ""}, 
 {"CYM", "North America", "Cayman Islands", "2020-12-31", "", "", "", "", "", 
  "", "", "", "", "", "", "", "", "", "", "", "", "", "", "", "", "", "", "", 
  "", "", "", "", "", "", "", "", "", "", 275., "", "", "", 4184., "", 
  65720., 256.496, "", "", "", 49903.029, "", "", 13.22, "", "", "", "", 
  83.92, ""}, {"CYM", "North America", "Cayman Islands", "2021-01-01", "", 
  "", "", "", "", "", "", "", "", "", "", "", "", "", "", "", "", "", "", "", 
  "", "", "", "", "", "", "", "", "", "", "", "", "", "", 275., "", "", "", 
  4184., "", 65720., 256.496, "", "", "", 49903.029, "", "", 13.22, "", "", 
  "", "", 83.92, ""}, {"CYM", "North America", "Cayman Islands", 
  "2021-01-02", "", "", "", "", "", "", "", "", "", "", "", "", "", "", "", 
  "", "", "", "", "", "", "", "", "", "", "", "", "", "", "", "", "", "", "", 
  275., "", "", "", 4184., "", 65720., 256.496, "", "", "", 49903.029, "", 
  "", 13.22, "", "", "", "", 83.92, ""}, {"CYM", "North America", 
  "Cayman Islands", "2021-01-03", "", "", "", "", "", "", "", "", "", "", "", 
  "", "", "", "", "", "", "", "", "", "", "", "", "", "", "", "", "", "", "", 
  "", "", "", "", 275., "", "", "", 4184., "", 65720., 256.496, "", "", "", 
  49903.029, "", "", 13.22, "", "", "", "", 83.92, ""}, 
 {"CYM", "North America", "Cayman Islands", "2021-01-04", "", "", "", "", "", 
  "", "", "", "", "", "", "", "", "", "", "", "", "", "", "", "", "", "", "", 
  "", "", "", "", "", "", "", "", "", "", 275., "", "", "", 4184., "", 
  65720., 256.496, "", "", "", 49903.029, "", "", 13.22, "", "", "", "", 
  83.92, ""}, {"CYM", "North America", "Cayman Islands", "2021-01-05", "", 
  "", "", "", "", "", "", "", "", "", "", "", "", "", "", "", "", "", "", "", 
  "", "", "", "", "", "", "", "", "", "", "", "", "", "", 275., "", "", "", 
  4184., "", 65720., 256.496, "", "", "", 49903.029, "", "", 13.22, "", "", 
  "", "", 83.92, ""}, {"CYM", "North America", "Cayman Islands", 
  "2021-01-06", "", "", "", "", "", "", "", "", "", "", "", "", "", "", "", 
  "", "", "", "", "", "", "", "", "", "", "", "", "", "", "", "", "", "", "", 
  275., "", "", "", 4184., "", 65720., 256.496, "", "", "", 49903.029, "", 
  "", 13.22, "", "", "", "", 83.92, ""}, {"CYM", "North America", 
  "Cayman Islands", "2021-01-07", "", "", "", "", "", "", "", "", "", "", "", 
  "", "", "", "", "", "", "", "", "", "", "", "", "", "", "", "", "", "", "", 
  "", "", "", "", 275., "", "", "", 4184., "", 65720., 256.496, "", "", "", 
  49903.029, "", "", 13.22, "", "", "", "", 83.92, ""}, 
 {"CYM", "North America", "Cayman Islands", "2021-01-08", "", "", "", "", "", 
  "", "", "", "", "", "", "", "", "", "", "", "", "", "", "", "", "", "", "", 
  "", "", "", "", "", "", "", "", "", "", 275., "", "", "", 4184., "", 
  65720., 256.496, "", "", "", 49903.029, "", "", 13.22, "", "", "", "", 
  83.92, ""}, {"CYM", "North America", "Cayman Islands", "2021-01-09", "", 
  "", "", "", "", "", "", "", "", "", "", "", "", "", "", "", "", "", "", "", 
  "", "", "", "", "", "", "", "", "", "", "", "", "", "", 275., "", "", "", 
  4184., "", 65720., 256.496, "", "", "", 49903.029, "", "", 13.22, "", "", 
  "", "", 83.92, ""}, {"CYM", "North America", "Cayman Islands", 
  "2021-01-10", "", "", "", "", "", "", "", "", "", "", "", "", "", "", "", 
  "", "", "", "", "", "", "", "", "", "", "", "", "", "", "", "", "", "", "", 
  275., "", "", "", 4184., "", 65720., 256.496, "", "", "", 49903.029, "", 
  "", 13.22, "", "", "", "", 83.92, ""}, {"CYM", "North America", 
  "Cayman Islands", "2021-01-11", "", "", "", "", "", "", "", "", "", "", "", 
  "", "", "", "", "", "", "", "", "", "", "", "", "", "", "", "", "", "", "", 
  "", "", "", "", 275., "", "", "", 4184., "", 65720., 256.496, "", "", "", 
  49903.029, "", "", 13.22, "", "", "", "", 83.92, ""}, 
 {"CYM", "North America", "Cayman Islands", "2021-01-12", "", "", "", "", "", 
  "", "", "", "", "", "", "", "", "", "", "", "", "", "", "", "", "", "", "", 
  "", "", "", "", "", "", "", "", "", "", 275., "", "", "", 4184., "", 
  65720., 256.496, "", "", "", 49903.029, "", "", 13.22, "", "", "", "", 
  83.92, ""}, {"CYM", "North America", "Cayman Islands", "2021-01-13", "", 
  "", "", "", "", "", "", "", "", "", "", "", "", "", "", "", "", "", "", "", 
  "", "", "", "", "", "", "", "", "", "", "", "", "", "", 275., "", "", "", 
  4184., "", 65720., 256.496, "", "", "", 49903.029, "", "", 13.22, "", "", 
  "", "", 83.92, ""}, {"CYM", "North America", "Cayman Islands", 
  "2021-01-14", "", "", "", "", "", "", "", "", "", "", "", "", "", "", "", 
  "", "", "", "", "", "", "", "", "", "", "", "", "", "", "", "", "", "", "", 
  275., "", "", "", 4184., "", 65720., 256.496, "", "", "", 49903.029, "", 
  "", 13.22, "", "", "", "", 83.92, ""}, {"CYM", "North America", 
  "Cayman Islands", "2021-01-15", "", "", "", "", "", "", "", "", "", "", "", 
  "", "", "", "", "", "", "", "", "", "", "", "", "", "", "", "", "", "", "", 
  "", "", "", "", 275., "", "", "", 4184., "", 65720., 256.496, "", "", "", 
  49903.029, "", "", 13.22, "", "", "", "", 83.92, ""}, 
 {"CYM", "North America", "Cayman Islands", "2021-01-16", "", "", "", "", "", 
  "", "", "", "", "", "", "", "", "", "", "", "", "", "", "", "", "", "", "", 
  "", "", "", "", "", "", "", "", "", "", 275., "", "", "", 4184., "", 
  65720., 256.496, "", "", "", 49903.029, "", "", 13.22, "", "", "", "", 
  83.92, ""}, {"CYM", "North America", "Cayman Islands", "2021-01-17", "", 
  "", "", "", "", "", "", "", "", "", "", "", "", "", "", "", "", "", "", "", 
  "", "", "", "", "", "", "", "", "", "", "", "", "", "", 275., "", "", "", 
  4184., "", 65720., 256.496, "", "", "", 49903.029, "", "", 13.22, "", "", 
  "", "", 83.92, ""}, {"CYM", "North America", "Cayman Islands", 
  "2021-01-18", "", "", "", "", "", "", "", "", "", "", "", "", "", "", "", 
  "", "", "", "", "", "", "", "", "", "", "", "", "", "", "", "", "", "", "", 
  275., "", "", "", 4184., "", 65720., 256.496, "", "", "", 49903.029, "", 
  "", 13.22, "", "", "", "", 83.92, ""}, {"CYM", "North America", 
  "Cayman Islands", "2021-01-19", "", "", "", "", "", "", "", "", "", "", "", 
  "", "", "", "", "", "", "", "", "", "", "", "", "", "", "", "", "", "", "", 
  "", "", "", "", 275., "", "", "", 4184., "", 65720., 256.496, "", "", "", 
  49903.029, "", "", 13.22, "", "", "", "", 83.92, ""}, 
 {"CYM", "North America", "Cayman Islands", "2021-01-20", "", "", "", "", "", 
  "", "", "", "", "", "", "", "", "", "", "", "", "", "", "", "", "", "", "", 
  "", "", "", "", "", "", "", "", "", "", 275., "", "", "", 4184., "", 
  65720., 256.496, "", "", "", 49903.029, "", "", 13.22, "", "", "", "", 
  83.92, ""}, {"CYM", "North America", "Cayman Islands", "2021-01-21", "", 
  "", "", "", "", "", "", "", "", "", "", "", "", "", "", "", "", "", "", "", 
  "", "", "", "", "", "", "", "", "", "", "", "", "", "", 275., "", "", "", 
  4184., "", 65720., 256.496, "", "", "", 49903.029, "", "", 13.22, "", "", 
  "", "", 83.92, ""}, {"CYM", "North America", "Cayman Islands", 
  "2021-01-22", "", "", "", "", "", "", "", "", "", "", "", "", "", "", "", 
  "", "", "", "", "", "", "", "", "", "", "", "", "", "", "", "", "", "", "", 
  275., "", "", "", 4184., "", 65720., 256.496, "", "", "", 49903.029, "", 
  "", 13.22, "", "", "", "", 83.92, ""}, {"CYM", "North America", 
  "Cayman Islands", "2021-01-23", "", "", "", "", "", "", "", "", "", "", "", 
  "", "", "", "", "", "", "", "", "", "", "", "", "", "", "", "", "", "", "", 
  "", "", "", "", 275., "", "", "", 4184., "", 65720., 256.496, "", "", "", 
  49903.029, "", "", 13.22, "", "", "", "", 83.92, ""}, 
 {"CYM", "North America", "Cayman Islands", "2021-01-24", "", "", "", "", "", 
  "", "", "", "", "", "", "", "", "", "", "", "", "", "", "", "", "", "", "", 
  "", "", "", "", "", "", "", "", "", "", 275., "", "", "", 4184., "", 
  65720., 256.496, "", "", "", 49903.029, "", "", 13.22, "", "", "", "", 
  83.92, ""}, {"CYM", "North America", "Cayman Islands", "2021-01-25", "", 
  "", "", "", "", "", "", "", "", "", "", "", "", "", "", "", "", "", "", "", 
  "", "", "", "", "", "", "", "", "", "", "", "", "", "", 275., "", "", "", 
  4184., "", 65720., 256.496, "", "", "", 49903.029, "", "", 13.22, "", "", 
  "", "", 83.92, ""}, {"CYM", "North America", "Cayman Islands", 
  "2021-01-26", "", "", "", "", "", "", "", "", "", "", "", "", "", "", "", 
  "", "", "", "", "", "", "", "", "", "", "", "", "", "", "", "", "", "", "", 
  275., "", "", "", 4184., "", 65720., 256.496, "", "", "", 49903.029, "", 
  "", 13.22, "", "", "", "", 83.92, ""}, {"CYM", "North America", 
  "Cayman Islands", "2021-01-27", "", "", "", "", "", "", "", "", "", "", "", 
  "", "", "", "", "", "", "", "", "", "", "", "", "", "", "", "", "", "", "", 
  "", "", "", "", 275., "", "", "", 4184., "", 65720., 256.496, "", "", "", 
  49903.029, "", "", 13.22, "", "", "", "", 83.92, ""}, 
 {"CYM", "North America", "Cayman Islands", "2021-01-28", "", "", "", "", "", 
  "", "", "", "", "", "", "", "", "", "", "", "", "", "", "", "", "", "", "", 
  "", "", "", "", "", "", "", "", "", "", 275., "", "", "", 4184., "", 
  65720., 256.496, "", "", "", 49903.029, "", "", 13.22, "", "", "", "", 
  83.92, ""}, {"CYM", "North America", "Cayman Islands", "2021-01-29", "", 
  "", "", "", "", "", "", "", "", "", "", "", "", "", "", "", "", "", "", "", 
  "", "", "", "", "", "", "", "", "", "", "", "", "", "", 275., "", "", "", 
  4184., "", 65720., 256.496, "", "", "", 49903.029, "", "", 13.22, "", "", 
  "", "", 83.92, ""}, {"CYM", "North America", "Cayman Islands", 
  "2021-01-30", "", "", "", "", "", "", "", "", "", "", "", "", "", "", "", 
  "", "", "", "", "", "", "", "", "", "", "", "", "", "", "", "", "", "", "", 
  275., "", "", "", 4184., "", 65720., 256.496, "", "", "", 49903.029, "", 
  "", 13.22, "", "", "", "", 83.92, ""}, {"CYM", "North America", 
  "Cayman Islands", "2021-01-31", "", "", "", "", "", "", "", "", "", "", "", 
  "", "", "", "", "", "", "", "", "", "", "", "", "", "", "", "", "", "", "", 
  "", "", "", "", 275., "", "", "", 4184., "", 65720., 256.496, "", "", "", 
  49903.029, "", "", 13.22, "", "", "", "", 83.92, ""}, 
 {"CYM", "North America", "Cayman Islands", "2021-02-01", "", "", "", "", "", 
  "", "", "", "", "", "", "", "", "", "", "", "", "", "", "", "", "", "", "", 
  "", "", "", "", "", "", "", "", "", "", 275., "", "", "", 4184., "", 
  65720., 256.496, "", "", "", 49903.029, "", "", 13.22, "", "", "", "", 
  83.92, ""}, {"CYM", "North America", "Cayman Islands", "2021-02-02", "", 
  "", "", "", "", "", "", "", "", "", "", "", "", "", "", "", "", "", "", "", 
  "", "", "", "", "", "", "", "", "", "", "", "", "", "", 275., "", "", "", 
  4184., "", 65720., 256.496, "", "", "", 49903.029, "", "", 13.22, "", "", 
  "", "", 83.92, ""}, {"CYM", "North America", "Cayman Islands", 
  "2021-02-03", "", "", "", "", "", "", "", "", "", "", "", "", "", "", "", 
  "", "", "", "", "", "", "", "", "", "", "", "", "", "", "", "", "", "", "", 
  275., "", "", "", 4184., "", 65720., 256.496, "", "", "", 49903.029, "", 
  "", 13.22, "", "", "", "", 83.92, ""}, {"CYM", "North America", 
  "Cayman Islands", "2021-02-04", "", "", "", "", "", "", "", "", "", "", "", 
  "", "", "", "", "", "", "", "", "", "", "", "", "", "", "", "", "", "", "", 
  11008., 7811., 3197., "", 275., 16.75, 11.89, 4.86, 4184., "", 65720., 
  256.496, "", "", "", 49903.029, "", "", 13.22, "", "", "", "", 83.92, ""}, 
 {"CYM", "North America", "Cayman Islands", "2021-02-05", "", "", "", "", "", 
  "", "", "", "", "", "", "", "", "", "", "", "", "", "", "", "", "", "", "", 
  "", "", "", "", "", "", "", "", "", "", 310., "", "", "", 4717., "", 
  65720., 256.496, "", "", "", 49903.029, "", "", 13.22, "", "", "", "", 
  83.92, ""}, {"CYM", "North America", "Cayman Islands", "2021-02-06", "", 
  "", "", "", "", "", "", "", "", "", "", "", "", "", "", "", "", "", "", "", 
  "", "", "", "", "", "", "", "", "", "", "", "", "", "", 345., "", "", "", 
  5250., "", 65720., 256.496, "", "", "", 49903.029, "", "", 13.22, "", "", 
  "", "", 83.92, ""}, {"CYM", "North America", "Cayman Islands", 
  "2021-02-07", "", "", "", "", "", "", "", "", "", "", "", "", "", "", "", 
  "", "", "", "", "", "", "", "", "", "", "", "", "", "", "", "", "", "", "", 
  380., "", "", "", 5782., "", 65720., 256.496, "", "", "", 49903.029, "", 
  "", 13.22, "", "", "", "", 83.92, ""}, {"CYM", "North America", 
  "Cayman Islands", "2021-02-08", "", "", "", "", "", "", "", "", "", "", "", 
  "", "", "", "", "", "", "", "", "", "", "", "", "", "", "", "", "", "", "", 
  "", "", "", "", 415., "", "", "", 6315., "", 65720., 256.496, "", "", "", 
  49903.029, "", "", 13.22, "", "", "", "", 83.92, ""}, 
 {"CYM", "North America", "Cayman Islands", "2021-02-09", "", "", "", "", "", 
  "", "", "", "", "", "", "", "", "", "", "", "", "", "", "", "", "", "", "", 
  "", "", "", "", "", "", 13609., 8839., 4770., "", 450., 20.71, 13.45, 7.26, 
  6847., "", 65720., 256.496, "", "", "", 49903.029, "", "", 13.22, "", "", 
  "", "", 83.92, ""}, {"CYM", "North America", "Cayman Islands", 
  "2021-02-10", "", "", "", "", "", "", "", "", "", "", "", "", "", "", "", 
  "", "", "", "", "", "", "", "", "", "", "", "", "", "", "", 14086., 8912., 
  5174., 477., 479., 21.43, 13.56, 7.87, 7288., "", 65720., 256.496, "", "", 
  "", 49903.029, "", "", 13.22, "", "", "", "", 83.92, ""}, 
 {"CYM", "North America", "Cayman Islands", "2021-02-11", "", "", "", "", "", 
  "", "", "", "", "", "", "", "", "", "", "", "", "", "", "", "", "", "", "", 
  "", "", "", "", "", "", "", "", "", "", 544., "", "", "", 8278., "", 
  65720., 256.496, "", "", "", 49903.029, "", "", 13.22, "", "", "", "", 
  83.92, ""}, {"CYM", "North America", "Cayman Islands", "2021-02-12", "", 
  "", "", "", "", "", "", "", "", "", "", "", "", "", "", "", "", "", "", "", 
  "", "", "", "", "", "", "", "", "", "", 15543., 9172., 6371., "", 574., 
  23.65, 13.96, 9.69, 8734., "", 65720., 256.496, "", "", "", 49903.029, "", 
  "", 13.22, "", "", "", "", 83.92, ""}, {"CYM", "North America", 
  "Cayman Islands", "2021-02-13", "", "", "", "", "", "", "", "", "", "", "", 
  "", "", "", "", "", "", "", "", "", "", "", "", "", "", "", "", "", "", "", 
  "", "", "", "", 533., "", "", "", 8110., "", 65720., 256.496, "", "", "", 
  49903.029, "", "", 13.22, "", "", "", "", 83.92, ""}, 
 {"CYM", "North America", "Cayman Islands", "2021-02-14", "", "", "", "", "", 
  "", "", "", "", "", "", "", "", "", "", "", "", "", "", "", "", "", "", "", 
  "", "", "", "", "", "", "", "", "", "", 492., "", "", "", 7486., "", 
  65720., 256.496, "", "", "", 49903.029, "", "", 13.22, "", "", "", "", 
  83.92, ""}, {"CYM", "North America", "Cayman Islands", "2021-02-15", "", 
  "", "", "", "", "", "", "", "", "", "", "", "", "", "", "", "", "", "", "", 
  "", "", "", "", "", "", "", "", "", "", "", "", "", "", 452., "", "", "", 
  6878., "", 65720., 256.496, "", "", "", 49903.029, "", "", 13.22, "", "", 
  "", "", 83.92, ""}, {"CYM", "North America", "Cayman Islands", 
  "2021-02-16", "", "", "", "", "", "", "", "", "", "", "", "", "", "", "", 
  "", "", "", "", "", "", "", "", "", "", "", "", "", "", "", "", "", "", "", 
  411., "", "", "", 6254., "", 65720., 256.496, "", "", "", 49903.029, "", 
  "", 13.22, "", "", "", "", 83.92, ""}, {"CYM", "North America", 
  "Cayman Islands", "2021-02-17", "", "", "", "", "", "", "", "", "", "", "", 
  "", "", "", "", "", "", "", "", "", "", "", "", "", "", "", "", "", "", "", 
  16725., 9783., 6942., "", 377., 25.45, 14.89, 10.56, 5736., "", 65720., 
  256.496, "", "", "", 49903.029, "", "", 13.22, "", "", "", "", 83.92, ""}, 
 {"CYM", "North America", "Cayman Islands", "2021-02-18", "", "", "", "", "", 
  "", "", "", "", "", "", "", "", "", "", "", "", "", "", "", "", "", "", "", 
  "", "", "", "", "", "", "", "", "", "", 313., "", "", "", 4763., "", 
  65720., 256.496, "", "", "", 49903.029, "", "", 13.22, "", "", "", "", 
  83.92, ""}, {"CYM", "North America", "Cayman Islands", "2021-02-19", "", 
  "", "", "", "", "", "", "", "", "", "", "", "", "", "", "", "", "", "", "", 
  "", "", "", "", "", "", "", "", "", "", 17285., 10277., 7008., "", 249., 
  26.3, 15.64, 10.66, 3789., "", 65720., 256.496, "", "", "", 49903.029, "", 
  "", 13.22, "", "", "", "", 83.92, ""}, {"CYM", "North America", 
  "Cayman Islands", "2021-02-20", "", "", "", "", "", "", "", "", "", "", "", 
  "", "", "", "", "", "", "", "", "", "", "", "", "", "", "", "", "", "", "", 
  18159., 10521., 7638., 874., 340., 27.63, 16.01, 11.62, 5173., "", 65720., 
  256.496, "", "", "", 49903.029, "", "", 13.22, "", "", "", "", 83.92, ""}, 
 {"CYM", "North America", "Cayman Islands", "2021-02-21", "", "", "", "", "", 
  "", "", "", "", "", "", "", "", "", "", "", "", "", "", "", "", "", "", "", 
  "", "", "", "", "", "", "", "", "", "", 391., "", "", "", 5949., "", 
  65720., 256.496, "", "", "", 49903.029, "", "", 13.22, "", "", "", "", 
  83.92, ""}, {"CYM", "North America", "Cayman Islands", "2021-02-22", "", 
  "", "", "", "", "", "", "", "", "", "", "", "", "", "", "", "", "", "", "", 
  "", "", "", "", "", "", "", "", "", "", "", "", "", "", 442., "", "", "", 
  6726., "", 65720., 256.496, "", "", "", 49903.029, "", "", 13.22, "", "", 
  "", "", 83.92, ""}, {"CYM", "North America", "Cayman Islands", 
  "2021-02-23", "", "", "", "", "", "", "", "", "", "", "", "", "", "", "", 
  "", "", "", "", "", "", "", "", "", "", "", "", "", "", "", 19938., 12245., 
  7693., "", 493., 30.34, 18.63, 11.71, 7502., "", 65720., 256.496, "", "", 
  "", 49903.029, "", "", 13.22, "", "", "", "", 83.92, ""}, 
 {"CYM", "North America", "Cayman Islands", "2021-02-24", "", "", "", "", "", 
  "", "", "", "", "", "", "", "", "", "", "", "", "", "", "", "", "", "", "", 
  "", "", "", "", "", "", 20468., 12710., 7758., 530., 535., 31.14, 19.34, 
  11.8, 8141., "", 65720., 256.496, "", "", "", 49903.029, "", "", 13.22, "", 
  "", "", "", 83.92, ""}, {"CYM", "North America", "Cayman Islands", 
  "2021-02-25", "", "", "", "", "", "", "", "", "", "", "", "", "", "", "", 
  "", "", "", "", "", "", "", "", "", "", "", "", "", "", "", 21106., "", "", 
  638., 586., 32.12, "", "", 8917., "", 65720., 256.496, "", "", "", 
  49903.029, "", "", 13.22, "", "", "", "", 83.92, ""}, 
 {"CYM", "North America", "Cayman Islands", "2021-02-26", "", "", "", "", "", 
  "", "", "", "", "", "", "", "", "", "", "", "", "", "", "", "", "", "", "", 
  "", "", "", "", "", "", "", "", "", "", 615., "", "", "", 9358., "", 
  65720., 256.496, "", "", "", 49903.029, "", "", 13.22, "", "", "", "", 
  83.92, ""}, {"CYM", "North America", "Cayman Islands", "2021-02-27", "", 
  "", "", "", "", "", "", "", "", "", "", "", "", "", "", "", "", "", "", "", 
  "", "", "", "", "", "", "", "", "", "", "", "", "", "", 559., "", "", "", 
  8506., "", 65720., 256.496, "", "", "", 49903.029, "", "", 13.22, "", "", 
  "", "", 83.92, ""}, {"CYM", "North America", "Cayman Islands", 
  "2021-02-28", "", "", "", "", "", "", "", "", "", "", "", "", "", "", "", 
  "", "", "", "", "", "", "", "", "", "", "", "", "", "", "", "", "", "", "", 
  544., "", "", "", 8278., "", 65720., 256.496, "", "", "", 49903.029, "", 
  "", 13.22, "", "", "", "", 83.92, ""}, {"CYM", "North America", 
  "Cayman Islands", "2021-03-01", "", "", "", "", "", "", "", "", "", "", "", 
  "", "", "", "", "", "", "", "", "", "", "", "", "", "", "", "", "", "", "", 
  "", "", "", "", 528., "", "", "", 8034., "", 65720., 256.496, "", "", "", 
  49903.029, "", "", 13.22, "", "", "", "", 83.92, ""}, 
 {"CYM", "North America", "Cayman Islands", "2021-03-02", "", "", "", "", "", 
  "", "", "", "", "", "", "", "", "", "", "", "", "", "", "", "", "", "", "", 
  "", "", "", "", "", "", "", "", "", "", 512., "", "", "", 7791., "", 
  65720., 256.496, "", "", "", 49903.029, "", "", 13.22, "", "", "", "", 
  83.92, ""}, {"CYM", "North America", "Cayman Islands", "2021-03-03", "", 
  "", "", "", "", "", "", "", "", "", "", "", "", "", "", "", "", "", "", "", 
  "", "", "", "", "", "", "", "", "", "", 24008., "", "", "", 506., 36.53, 
  "", "", 7699., "", 65720., 256.496, "", "", "", 49903.029, "", "", 13.22, 
  "", "", "", "", 83.92, ""}, {"CYM", "North America", "Cayman Islands", 
  "2021-03-04", "", "", "", "", "", "", "", "", "", "", "", "", "", "", "", 
  "", "", "", "", "", "", "", "", "", "", "", "", "", "", "", "", "", "", "", 
  598., "", "", "", 9099., "", 65720., 256.496, "", "", "", 49903.029, "", 
  "", 13.22, "", "", "", "", 83.92, ""}, {"CYM", "North America", 
  "Cayman Islands", "2021-03-05", "", "", "", "", "", "", "", "", "", "", "", 
  "", "", "", "", "", "", "", "", "", "", "", "", "", "", "", "", "", "", "", 
  26580., 17702., 8878., "", 713., 40.44, 26.94, 13.51, 10849., "", 65720., 
  256.496, "", "", "", 49903.029, "", "", 13.22, "", "", "", "", 83.92, ""}, 
 {"CYM", "North America", "Cayman Islands", "2021-03-06", "", "", "", "", "", 
  "", "", "", "", "", "", "", "", "", "", "", "", "", "", "", "", "", "", "", 
  "", "", "", "", "", "", "", "", "", "", 754., "", "", "", 11473., "", 
  65720., 256.496, "", "", "", 49903.029, "", "", 13.22, "", "", "", "", 
  83.92, ""}, {"CYM", "North America", "Cayman Islands", "2021-03-07", "", 
  "", "", "", "", "", "", "", "", "", "", "", "", "", "", "", "", "", "", "", 
  "", "", "", "", "", "", "", "", "", "", "", "", "", "", 795., "", "", "", 
  12097., "", 65720., 256.496, "", "", "", 49903.029, "", "", 13.22, "", "", 
  "", "", 83.92, ""}, {"CYM", "North America", "Cayman Islands", 
  "2021-03-08", "", "", "", "", "", "", "", "", "", "", "", "", "", "", "", 
  "", "", "", "", "", "", "", "", "", "", "", "", "", "", "", "", "", "", "", 
  836., "", "", "", 12721., "", 65720., 256.496, "", "", "", 49903.029, "", 
  "", 13.22, "", "", "", "", 83.92, ""}, {"CYM", "North America", 
  "Cayman Islands", "2021-03-09", "", "", "", "", "", "", "", "", "", "", "", 
  "", "", "", "", "", "", "", "", "", "", "", "", "", "", "", "", "", "", "", 
  "", "", "", "", 877., "", "", "", 13344., "", 65720., 256.496, "", "", "", 
  49903.029, "", "", 13.22, "", "", "", "", 83.92, ""}, 
 {"CYM", "North America", "Cayman Islands", "2021-03-10", "", "", "", "", "", 
  "", "", "", "", "", "", "", "", "", "", "", "", "", "", "", "", "", "", "", 
  "", "", "", "", "", "", "", "", "", "", 918., "", "", "", 13968., "", 
  65720., 256.496, "", "", "", 49903.029, "", "", 13.22, "", "", "", "", 
  83.92, ""}, {"CYM", "North America", "Cayman Islands", "2021-03-11", "", 
  "", "", "", "", "", "", "", "", "", "", "", "", "", "", "", "", "", "", "", 
  "", "", "", "", "", "", "", "", "", "", "", "", "", "", 845., "", "", "", 
  12858., "", 65720., 256.496, "", "", "", 49903.029, "", "", 13.22, "", "", 
  "", "", 83.92, ""}, {"CYM", "North America", "Cayman Islands", 
  "2021-03-12", "", "", "", "", "", "", "", "", "", "", "", "", "", "", "", 
  "", "", "", "", "", "", "", "", "", "", "", "", "", "", "", 31980., 21864., 
  10116., "", 771., 48.66, 33.27, 15.39, 11732., "", 65720., 256.496, "", "", 
  "", 49903.029, "", "", 13.22, "", "", "", "", 83.92, ""}, 
 {"CYM", "North America", "Cayman Islands", "2021-03-13", "", "", "", "", "", 
  "", "", "", "", "", "", "", "", "", "", "", "", "", "", "", "", "", "", "", 
  "", "", "", "", "", "", "", "", "", "", 804., "", "", "", 12234., "", 
  65720., 256.496, "", "", "", 49903.029, "", "", 13.22, "", "", "", "", 
  83.92, ""}, {"CYM", "North America", "Cayman Islands", "2021-03-14", "", 
  "", "", "", "", "", "", "", "", "", "", "", "", "", "", "", "", "", "", "", 
  "", "", "", "", "", "", "", "", "", "", "", "", "", "", 837., "", "", "", 
  12736., "", 65720., 256.496, "", "", "", 49903.029, "", "", 13.22, "", "", 
  "", "", 83.92, ""}, {"CYM", "North America", "Cayman Islands", 
  "2021-03-15", "", "", "", "", "", "", "", "", "", "", "", "", "", "", "", 
  "", "", "", "", "", "", "", "", "", "", "", "", "", "", "", "", "", "", "", 
  870., "", "", "", 13238., "", 65720., 256.496, "", "", "", 49903.029, "", 
  "", 13.22, "", "", "", "", 83.92, ""}, {"CYM", "North America", 
  "Cayman Islands", "2021-03-16", "", "", "", "", "", "", "", "", "", "", "", 
  "", "", "", "", "", "", "", "", "", "", "", "", "", "", "", "", "", "", "", 
  35984., 24366., 11648., "", 903., 54.75, 37.08, 17.72, 13740., "", 65720., 
  256.496, "", "", "", 49903.029, "", "", 13.22, "", "", "", "", 83.92, ""}, 
 {"CYM", "North America", "Cayman Islands", "2021-03-17", "", "", "", "", "", 
  "", "", "", "", "", "", "", "", "", "", "", "", "", "", "", "", "", "", "", 
  "", "", "", "", "", "", "", "", "", "", 958., "", "", "", 14577., "", 
  65720., 256.496, "", "", "", 49903.029, "", "", 13.22, "", "", "", "", 
  83.92, ""}, {"CYM", "North America", "Cayman Islands", "2021-03-18", "", 
  "", "", "", "", "", "", "", "", "", "", "", "", "", "", "", "", "", "", "", 
  "", "", "", "", "", "", "", "", "", "", 38304., 25957., 12347., "", 1014., 
  58.28, 39.5, 18.79, 15429., "", 65720., 256.496, "", "", "", 49903.029, "", 
  "", 13.22, "", "", "", "", 83.92, ""}, {"CYM", "North America", 
  "Cayman Islands", "2021-03-19", "", "", "", "", "", "", "", "", "", "", "", 
  "", "", "", "", "", "", "", "", "", "", "", "", "", "", "", "", "", "", "", 
  39145., 26321., 12824., 841., 1024., 59.56, 40.05, 19.51, 15581., "", 
  65720., 256.496, "", "", "", 49903.029, "", "", 13.22, "", "", "", "", 
  83.92, ""}, {"CYM", "North America", "Cayman Islands", "2021-03-20", "", 
  "", "", "", "", "", "", "", "", "", "", "", "", "", "", "", "", "", "", "", 
  "", "", "", "", "", "", "", "", "", "", "", "", "", "", 976., "", "", "", 
  14851., "", 65720., 256.496, "", "", "", 49903.029, "", "", 13.22, "", "", 
  "", "", 83.92, ""}, {"CYM", "North America", "Cayman Islands", 
  "2021-03-21", "", "", "", "", "", "", "", "", "", "", "", "", "", "", "", 
  "", "", "", "", "", "", "", "", "", "", "", "", "", "", "", "", "", "", "", 
  929., "", "", "", 14136., "", 65720., 256.496, "", "", "", 49903.029, "", 
  "", 13.22, "", "", "", "", 83.92, ""}, {"CYM", "North America", 
  "Cayman Islands", "2021-03-22", "", "", "", "", "", "", "", "", "", "", "", 
  "", "", "", "", "", "", "", "", "", "", "", "", "", "", "", "", "", "", "", 
  41155., 27611., 13544., "", 882., 62.62, 42.01, 20.61, 13421., "", 65720., 
  256.496, "", "", "", 49903.029, "", "", 13.22, "", "", "", "", 83.92, ""}, 
 {"CYM", "North America", "Cayman Islands", "2021-03-23", "", "", "", "", "", 
  "", "", "", "", "", "", "", "", "", "", "", "", "", "", "", "", "", "", "", 
  "", "", "", "", "", "", "", "", "", "", 872., "", "", "", 13268., "", 
  65720., 256.496, "", "", "", 49903.029, "", "", 13.22, "", "", "", "", 
  83.92, ""}, {"CYM", "North America", "Cayman Islands", "2021-03-24", "", 
  "", "", "", "", "", "", "", "", "", "", "", "", "", "", "", "", "", "", "", 
  "", "", "", "", "", "", "", "", "", "", 43023., 28248., 14775., "", 840., 
  65.46, 42.98, 22.48, 12781., "", 65720., 256.496, "", "", "", 49903.029, 
  "", "", 13.22, "", "", "", "", 83.92, ""}, {"CYM", "North America", 
  "Cayman Islands", "2021-03-25", "", "", "", "", "", "", "", "", "", "", "", 
  "", "", "", "", "", "", "", "", "", "", "", "", "", "", "", "", "", "", "", 
  44061., 28605., 15456., 1038., 822., 67.04, 43.53, 23.52, 12508., "", 
  65720., 256.496, "", "", "", 49903.029, "", "", 13.22, "", "", "", "", 
  83.92, ""}, {"CYM", "North America", "Cayman Islands", "2021-03-26", "", 
  "", "", "", "", "", "", "", "", "", "", "", "", "", "", "", "", "", "", "", 
  "", "", "", "", "", "", "", "", "", "", "", "", "", "", 829., "", "", "", 
  12614., "", 65720., 256.496, "", "", "", 49903.029, "", "", 13.22, "", "", 
  "", "", 83.92, ""}, {"CYM", "North America", "Cayman Islands", 
  "2021-03-27", "", "", "", "", "", "", "", "", "", "", "", "", "", "", "", 
  "", "", "", "", "", "", "", "", "", "", "", "", "", "", "", "", "", "", "", 
  860., "", "", "", 13086., "", 65720., 256.496, "", "", "", 49903.029, "", 
  "", 13.22, "", "", "", "", 83.92, ""}, {"CYM", "North America", 
  "Cayman Islands", "2021-03-28", "", "", "", "", "", "", "", "", "", "", "", 
  "", "", "", "", "", "", "", "", "", "", "", "", "", "", "", "", "", "", "", 
  "", "", "", "", 890., "", "", "", 13542., "", 65720., 256.496, "", "", "", 
  49903.029, "", "", 13.22, "", "", "", "", 83.92, ""}, 
 {"CYM", "North America", "Cayman Islands", "2021-03-29", "", "", "", "", "", 
  "", "", "", "", "", "", "", "", "", "", "", "", "", "", "", "", "", "", "", 
  "", "", "", "", "", "", 47602., 29644., 17958., "", 921., 72.43, 45.11, 
  27.33, 14014., "", 65720., 256.496, "", "", "", 49903.029, "", "", 13.22, 
  "", "", "", "", 83.92, ""}, {"CYM", "North America", "Cayman Islands", 
  "2021-03-30", "", "", "", "", "", "", "", "", "", "", "", "", "", "", "", 
  "", "", "", "", "", "", "", "", "", "", "", "", "", "", "", "", "", "", "", 
  928., "", "", "", 14121., "", 65720., 256.496, "", "", "", 49903.029, "", 
  "", 13.22, "", "", "", "", 83.92, ""}, {"CYM", "North America", 
  "Cayman Islands", "2021-03-31", "", "", "", "", "", "", "", "", "", "", "", 
  "", "", "", "", "", "", "", "", "", "", "", "", "", "", "", "", "", "", "", 
  49561., 30476., 19085., "", 934., 75.41, 46.37, 29.04, 14212., "", 65720., 
  256.496, "", "", "", 49903.029, "", "", 13.22, "", "", "", "", 83.92, ""}, 
 {"CYM", "North America", "Cayman Islands", "2021-04-01", "", "", "", "", "", 
  "", "", "", "", "", "", "", "", "", "", "", "", "", "", "", "", "", "", "", 
  "", "", "", "", "", "", 50763., 30607., 20156., 1202., 957., 77.24, 46.57, 
  30.67, 14562., "", 65720., 256.496, "", "", "", 49903.029, "", "", 13.22, 
  "", "", "", "", 83.92, ""}, {"CYM", "North America", "Cayman Islands", 
  "2021-04-02", "", "", "", "", "", "", "", "", "", "", "", "", "", "", "", 
  "", "", "", "", "", "", "", "", "", "", "", "", "", "", "", "", "", "", "", 
  896., "", "", "", 13634., "", 65720., 256.496, "", "", "", 49903.029, "", 
  "", 13.22, "", "", "", "", 83.92, ""}, {"CYM", "North America", 
  "Cayman Islands", "2021-04-03", "", "", "", "", "", "", "", "", "", "", "", 
  "", "", "", "", "", "", "", "", "", "", "", "", "", "", "", "", "", "", "", 
  "", "", "", "", 834., "", "", "", 12690., "", 65720., 256.496, "", "", "", 
  49903.029, "", "", 13.22, "", "", "", "", 83.92, ""}, 
 {"CYM", "North America", "Cayman Islands", "2021-04-04", "", "", "", "", "", 
  "", "", "", "", "", "", "", "", "", "", "", "", "", "", "", "", "", "", "", 
  "", "", "", "", "", "", "", "", "", "", 772., "", "", "", 11747., "", 
  65720., 256.496, "", "", "", 49903.029, "", "", 13.22, "", "", "", "", 
  83.92, ""}, {"CYM", "North America", "Cayman Islands", "2021-04-05", "", 
  "", "", "", "", "", "", "", "", "", "", "", "", "", "", "", "", "", "", "", 
  "", "", "", "", "", "", "", "", "", "", "", "", "", "", 710., "", "", "", 
  10803., "", 65720., 256.496, "", "", "", 49903.029, "", "", 13.22, "", "", 
  "", "", 83.92, ""}, {"CYM", "North America", "Cayman Islands", 
  "2021-04-06", "", "", "", "", "", "", "", "", "", "", "", "", "", "", "", 
  "", "", "", "", "", "", "", "", "", "", "", "", "", "", "", "", "", "", "", 
  634., "", "", "", 9647., "", 65720., 256.496, "", "", "", 49903.029, "", 
  "", 13.22, "", "", "", "", 83.92, ""}, {"CYM", "North America", 
  "Cayman Islands", "2021-04-07", "", "", "", "", "", "", "", "", "", "", "", 
  "", "", "", "", "", "", "", "", "", "", "", "", "", "", "", "", "", "", "", 
  53474., 31302., 22172., "", 559., 81.37, 47.63, 33.74, 8506., "", 65720., 
  256.496, "", "", "", 49903.029, "", "", 13.22, "", "", "", "", 83.92, ""}, 
 {"CYM", "North America", "Cayman Islands", "2021-04-08", "", "", "", "", "", 
  "", "", "", "", "", "", "", "", "", "", "", "", "", "", "", "", "", "", "", 
  "", "", "", "", "", "", 55053., 31459., 23594., 1579., 613., 83.77, 47.87, 
  35.9, 9327., "", 65720., 256.496, "", "", "", 49903.029, "", "", 13.22, "", 
  "", "", "", 83.92, ""}, {"CYM", "North America", "Cayman Islands", 
  "2021-04-09", "", "", "", "", "", "", "", "", "", "", "", "", "", "", "", 
  "", "", "", "", "", "", "", "", "", "", "", "", "", "", "", 56214., 31661., 
  24553., 1161., 714., 85.54, 48.18, 37.36, 10864., "", 65720., 256.496, "", 
  "", "", 49903.029, "", "", 13.22, "", "", "", "", 83.92, ""}, 
 {"CYM", "North America", "Cayman Islands", "2021-04-10", "", "", "", "", "", 
  "", "", "", "", "", "", "", "", "", "", "", "", "", "", "", "", "", "", "", 
  "", "", "", "", "", "", "", "", "", "", 766., "", "", "", 11656., "", 
  65720., 256.496, "", "", "", 49903.029, "", "", 13.22, "", "", "", "", 
  83.92, ""}, {"CYM", "North America", "Cayman Islands", "2021-04-11", "", 
  "", "", "", "", "", "", "", "", "", "", "", "", "", "", "", "", "", "", "", 
  "", "", "", "", "", "", "", "", "", "", "", "", "", "", 818., "", "", "", 
  12447., "", 65720., 256.496, "", "", "", 49903.029, "", "", 13.22, "", "", 
  "", "", 83.92, ""}, {"CYM", "North America", "Cayman Islands", 
  "2021-04-12", "", "", "", "", "", "", "", "", "", "", "", "", "", "", "", 
  "", "", "", "", "", "", "", "", "", "", "", "", "", "", "", "", "", "", "", 
  870., "", "", "", 13238., "", 65720., 256.496, "", "", "", 49903.029, "", 
  "", 13.22, "", "", "", "", 83.92, ""}, {"CYM", "North America", 
  "Cayman Islands", "2021-04-13", "", "", "", "", "", "", "", "", "", "", "", 
  "", "", "", "", "", "", "", "", "", "", "", "", "", "", "", "", "", "", "", 
  59473., 32969., 26504., "", 922., 90.49, 50.17, 40.33, 14029., "", 65720., 
  256.496, "", "", "", 49903.029, "", "", 13.22, "", "", "", "", 83.92, ""}, 
 {"CYM", "North America", "Cayman Islands", "2021-04-14", "", "", "", "", "", 
  "", "", "", "", "", "", "", "", "", "", "", "", "", "", "", "", "", "", "", 
  "", "", "", "", "", "", "", "", "", "", 940., "", "", "", 14303., "", 
  65720., 256.496, "", "", "", 49903.029, "", "", 13.22, "", "", "", "", 
  83.92, ""}, {"CYM", "North America", "Cayman Islands", "2021-04-15", "", 
  "", "", "", "", "", "", "", "", "", "", "", "", "", "", "", "", "", "", "", 
  "", "", "", "", "", "", "", "", "", "", 60637., 33544., 27093., "", 798., 
  92.27, 51.04, 41.22, 12142., "", 65720., 256.496, "", "", "", 49903.029, 
  "", "", 13.22, "", "", "", "", 83.92, ""}, {"CYM", "North America", 
  "Cayman Islands", "2021-04-16", "", "", "", "", "", "", "", "", "", "", "", 
  "", "", "", "", "", "", "", "", "", "", "", "", "", "", "", "", "", "", "", 
  61114., 33808., 27306., 477., 700., 92.99, 51.44, 41.55, 10651., "", 
  65720., 256.496, "", "", "", 49903.029, "", "", 13.22, "", "", "", "", 
  83.92, ""}, {"CYM", "North America", "Cayman Islands", "2021-04-17", "", 
  "", "", "", "", "", "", "", "", "", "", "", "", "", "", "", "", "", "", "", 
  "", "", "", "", "", "", "", "", "", "", "", "", "", "", 663., "", "", "", 
  10088., "", 65720., 256.496, "", "", "", 49903.029, "", "", 13.22, "", "", 
  "", "", 83.92, ""}, {"CYM", "North America", "Cayman Islands", 
  "2021-04-18", "", "", "", "", "", "", "", "", "", "", "", "", "", "", "", 
  "", "", "", "", "", "", "", "", "", "", "", "", "", "", "", "", "", "", "", 
  627., "", "", "", 9540., "", 65720., 256.496, "", "", "", 49903.029, "", 
  "", 13.22, "", "", "", "", 83.92, ""}, {"CYM", "North America", 
  "Cayman Islands", "2021-04-19", "", "", "", "", "", "", "", "", "", "", "", 
  "", "", "", "", "", "", "", "", "", "", "", "", "", "", "", "", "", "", "", 
  "", "", "", "", 590., "", "", "", 8977., "", 65720., 256.496, "", "", "", 
  49903.029, "", "", 13.22, "", "", "", "", 83.92, ""}, 
 {"CYM", "North America", "Cayman Islands", "2021-04-20", "", "", "", "", "", 
  "", "", "", "", "", "", "", "", "", "", "", "", "", "", "", "", "", "", "", 
  "", "", "", "", "", "", 63350., 34614., 28736., "", 554., 96.39, 52.67, 
  43.72, 8430., "", 65720., 256.496, "", "", "", 49903.029, "", "", 13.22, 
  "", "", "", "", 83.92, ""}, {"CYM", "North America", "Cayman Islands", 
  "2021-04-21", "", "", "", "", "", "", "", "", "", "", "", "", "", "", "", 
  "", "", "", "", "", "", "", "", "", "", "", "", "", "", "", 63774., 34786., 
  28988., 424., 531., 97.04, 52.93, 44.11, 8080., "", 65720., 256.496, "", 
  "", "", 49903.029, "", "", 13.22, "", "", "", "", 83.92, ""}, 
 {"CYM", "North America", "Cayman Islands", "2021-04-22", "", "", "", "", "", 
  "", "", "", "", "", "", "", "", "", "", "", "", "", "", "", "", "", "", "", 
  "", "", "", "", "", "", "", "", "", "", 479., "", "", "", 7288., "", 
  65720., 256.496, "", "", "", 49903.029, "", "", 13.22, "", "", "", "", 
  83.92, ""}, {"CYM", "North America", "Cayman Islands", "2021-04-23", "", 
  "", "", "", "", "", "", "", "", "", "", "", "", "", "", "", "", "", "", "", 
  "", "", "", "", "", "", "", "", "", "", "", "", "", "", 441., "", "", "", 
  6710., "", 65720., 256.496, "", "", "", 49903.029, "", "", 13.22, "", "", 
  "", "", 83.92, ""}, {"CYM", "North America", "Cayman Islands", 
  "2021-04-24", "", "", "", "", "", "", "", "", "", "", "", "", "", "", "", 
  "", "", "", "", "", "", "", "", "", "", "", "", "", "", "", "", "", "", "", 
  392., "", "", "", 5965., "", 65720., 256.496, "", "", "", 49903.029, "", 
  "", 13.22, "", "", "", "", 83.92, ""}, {"CYM", "North America", 
  "Cayman Islands", "2021-04-25", "", "", "", "", "", "", "", "", "", "", "", 
  "", "", "", "", "", "", "", "", "", "", "", "", "", "", "", "", "", "", "", 
  "", "", "", "", 342., "", "", "", 5204., "", 65720., 256.496, "", "", "", 
  49903.029, "", "", 13.22, "", "", "", "", 83.92, ""}, 
 {"CYM", "North America", "Cayman Islands", "2021-04-26", "", "", "", "", "", 
  "", "", "", "", "", "", "", "", "", "", "", "", "", "", "", "", "", "", "", 
  "", "", "", "", "", "", "", "", "", "", 293., "", "", "", 4458., "", 
  65720., 256.496, "", "", "", 49903.029, "", "", 13.22, "", "", "", "", 
  83.92, ""}, {"CYM", "North America", "Cayman Islands", "2021-04-27", "", 
  "", "", "", "", "", "", "", "", "", "", "", "", "", "", "", "", "", "", "", 
  "", "", "", "", "", "", "", "", "", "", "", "", "", "", 243., "", "", "", 
  3698., "", 65720., 256.496, "", "", "", 49903.029, "", "", 13.22, "", "", 
  "", "", 83.92, ""}, {"CYM", "North America", "Cayman Islands", 
  "2021-04-28", "", "", "", "", "", "", "", "", "", "", "", "", "", "", "", 
  "", "", "", "", "", "", "", "", "", "", "", "", "", "", "", "", "", "", "", 
  213., "", "", "", 3241., "", 65720., 256.496, "", "", "", 49903.029, "", 
  "", 13.22, "", "", "", "", 83.92, ""}, {"CYM", "North America", 
  "Cayman Islands", "2021-04-29", "", "", "", "", "", "", "", "", "", "", "", 
  "", "", "", "", "", "", "", "", "", "", "", "", "", "", "", "", "", "", "", 
  "", "", "", "", 213., "", "", "", 3241., "", 65720., 256.496, "", "", "", 
  49903.029, "", "", 13.22, "", "", "", "", 83.92, ""}, 
 {"CYM", "North America", "Cayman Islands", "2021-04-30", "", "", "", "", "", 
  "", "", "", "", "", "", "", "", "", "", "", "", "", "", "", "", "", "", "", 
  "", "", "", "", "", "", 65694., 35774., 29920., "", 213., 99.96, 54.43, 
  45.53, 3241., "", 65720., 256.496, "", "", "", 49903.029, "", "", 13.22, 
  "", "", "", "", 83.92, ""}, {"CYM", "North America", "Cayman Islands", 
  "2021-05-01", "", "", "", "", "", "", "", "", "", "", "", "", "", "", "", 
  "", "", "", "", "", "", "", "", "", "", "", "", "", "", "", "", "", "", "", 
  294., "", "", "", 4474., "", 65720., 256.496, "", "", "", 49903.029, "", 
  "", 13.22, "", "", "", "", 83.92, ""}, {"CYM", "North America", 
  "Cayman Islands", "2021-05-02", "", "", "", "", "", "", "", "", "", "", "", 
  "", "", "", "", "", "", "", "", "", "", "", "", "", "", "", "", "", "", "", 
  "", "", "", "", 374., "", "", "", 5691., "", 65720., 256.496, "", "", "", 
  49903.029, "", "", 13.22, "", "", "", "", 83.92, ""}, 
 {"CYM", "North America", "Cayman Islands", "2021-05-03", "", "", "", "", "", 
  "", "", "", "", "", "", "", "", "", "", "", "", "", "", "", "", "", "", "", 
  "", "", "", "", "", "", "", "", "", "", 454., "", "", "", 6908., "", 
  65720., 256.496, "", "", "", 49903.029, "", "", 13.22, "", "", "", "", 
  83.92, ""}, {"CYM", "North America", "Cayman Islands", "2021-05-04", "", 
  "", "", "", "", "", "", "", "", "", "", "", "", "", "", "", "", "", "", "", 
  "", "", "", "", "", "", "", "", "", "", "", "", "", "", 535., "", "", "", 
  8141., "", 65720., 256.496, "", "", "", 49903.029, "", "", 13.22, "", "", 
  "", "", 83.92, ""}, {"CYM", "North America", "Cayman Islands", 
  "2021-05-05", "", "", "", "", "", "", "", "", "", "", "", "", "", "", "", 
  "", "", "", "", "", "", "", "", "", "", "", "", "", "", "", 69573., 37062., 
  "", "", 615., 105.86, 56.39, "", 9358., "", 65720., 256.496, "", "", "", 
  49903.029, "", "", 13.22, "", "", "", "", 83.92, ""}, 
 {"CYM", "North America", "Cayman Islands", "2021-05-06", "", "", "", "", "", 
  "", "", "", "", "", "", "", "", "", "", "", "", "", "", "", "", "", "", "", 
  "", "", "", "", "", "", "", "", "", "", 599., "", "", "", 9114., "", 
  65720., 256.496, "", "", "", 49903.029, "", "", 13.22, "", "", "", "", 
  83.92, ""}, {"CYM", "North America", "Cayman Islands", "2021-05-07", "", 
  "", "", "", "", "", "", "", "", "", "", "", "", "", "", "", "", "", "", "", 
  "", "", "", "", "", "", "", "", "", "", 69772., 37470., 32302., "", 583., 
  106.17, 57.01, 49.15, 8871., "", 65720., 256.496, "", "", "", 49903.029, 
  "", "", 13.22, "", "", "", "", 83.92, ""}, {"CYM", "North America", 
  "Cayman Islands", "2021-05-08", "", "", "", "", "", "", "", "", "", "", "", 
  "", "", "", "", "", "", "", "", "", "", "", "", "", "", "", "", "", "", "", 
  "", "", "", "", 555., "", "", "", 8445., "", 65720., 256.496, "", "", "", 
  49903.029, "", "", 13.22, "", "", "", "", 83.92, ""}, 
 {"CYM", "North America", "Cayman Islands", "2021-05-09", "", "", "", "", "", 
  "", "", "", "", "", "", "", "", "", "", "", "", "", "", "", "", "", "", "", 
  "", "", "", "", "", "", "", "", "", "", 527., "", "", "", 8019., "", 
  65720., 256.496, "", "", "", 49903.029, "", "", 13.22, "", "", "", "", 
  83.92, ""}, {"CYM", "North America", "Cayman Islands", "2021-05-10", "", 
  "", "", "", "", "", "", "", "", "", "", "", "", "", "", "", "", "", "", "", 
  "", "", "", "", "", "", "", "", "", "", "", "", "", "", 499., "", "", "", 
  7593., "", 65720., 256.496, "", "", "", 49903.029, "", "", 13.22, "", "", 
  "", "", 83.92, ""}, {"CYM", "North America", "Cayman Islands", 
  "2021-05-11", "", "", "", "", "", "", "", "", "", "", "", "", "", "", "", 
  "", "", "", "", "", "", "", "", "", "", "", "", "", "", "", "", "", "", "", 
  471., "", "", "", 7167., "", 65720., 256.496, "", "", "", 49903.029, "", 
  "", 13.22, "", "", "", "", 83.92, ""}, {"CYM", "North America", 
  "Cayman Islands", "2021-05-12", "", "", "", "", "", "", "", "", "", "", "", 
  "", "", "", "", "", "", "", "", "", "", "", "", "", "", "", "", "", "", "", 
  "", "", "", "", 443., "", "", "", 6741., "", 65720., 256.496, "", "", "", 
  49903.029, "", "", 13.22, "", "", "", "", 83.92, ""}, 
 {"CYM", "North America", "Cayman Islands", "2021-05-13", "", "", "", "", "", 
  "", "", "", "", "", "", "", "", "", "", "", "", "", "", "", "", "", "", "", 
  "", "", "", "", "", "", 73258., 39493., 33666., "", 512., 111.47, 60.09, 
  51.23, 7791., "", 65720., 256.496, "", "", "", 49903.029, "", "", 13.22, 
  "", "", "", "", 83.92, ""}, {"CYM", "North America", "Cayman Islands", 
  "2021-05-14", "", "", "", "", "", "", "", "", "", "", "", "", "", "", "", 
  "", "", "", "", "", "", "", "", "", "", "", "", "", "", "", 73721., 39792., 
  33921., 463., 564., 112.17, 60.55, 51.61, 8582., "", 65720., 256.496, "", 
  "", "", 49903.029, "", "", 13.22, "", "", "", "", 83.92, ""}, 
 {"CYM", "North America", "Cayman Islands", "2021-05-15", "", "", "", "", "", 
  "", "", "", "", "", "", "", "", "", "", "", "", "", "", "", "", "", "", "", 
  "", "", "", "", "", "", "", "", "", "", 526., "", "", "", 8004., "", 
  65720., 256.496, "", "", "", 49903.029, "", "", 13.22, "", "", "", "", 
  83.92, ""}, {"CYM", "North America", "Cayman Islands", "2021-05-16", "", 
  "", "", "", "", "", "", "", "", "", "", "", "", "", "", "", "", "", "", "", 
  "", "", "", "", "", "", "", "", "", "", "", "", "", "", 487., "", "", "", 
  7410., "", 65720., 256.496, "", "", "", 49903.029, "", "", 13.22, "", "", 
  "", "", 83.92, ""}, {"CYM", "North America", "Cayman Islands", 
  "2021-05-17", "", "", "", "", "", "", "", "", "", "", "", "", "", "", "", 
  "", "", "", "", "", "", "", "", "", "", "", "", "", "", "", "", "", "", "", 
  449., "", "", "", 6832., "", 65720., 256.496, "", "", "", 49903.029, "", 
  "", 13.22, "", "", "", "", 83.92, ""}, {"CYM", "North America", 
  "Cayman Islands", "2021-05-18", "", "", "", "", "", "", "", "", "", "", "", 
  "", "", "", "", "", "", "", "", "", "", "", "", "", "", "", "", "", "", "", 
  "", "", "", "", 411., "", "", "", 6254., "", 65720., 256.496, "", "", "", 
  49903.029, "", "", 13.22, "", "", "", "", 83.92, ""}, 
 {"CYM", "North America", "Cayman Islands", "2021-05-19", "", "", "", "", "", 
  "", "", "", "", "", "", "", "", "", "", "", "", "", "", "", "", "", "", "", 
  "", "", "", "", "", "", 75284., 40778., 34305., "", 372., 114.55, 62.05, 
  52.2, 5660., "", 65720., 256.496, "", "", "", 49903.029, "", "", 13.22, "", 
  "", "", "", 83.92, ""}, {"CYM", "North America", "Cayman Islands", 
  "2021-05-20", "", "", "", "", "", "", "", "", "", "", "", "", "", "", "", 
  "", "", "", "", "", "", "", "", "", "", "", "", "", "", "", "", "", "", "", 
  369., "", "", "", 5615., "", 65720., 256.496, "", "", "", 49903.029, "", 
  "", 13.22, "", "", "", "", 83.92, ""}, {"CYM", "North America", 
  "Cayman Islands", "2021-05-21", "", "", "", "", "", "", "", "", "", "", "", 
  "", "", "", "", "", "", "", "", "", "", "", "", "", "", "", "", "", "", "", 
  "", "", "", "", 382., "", "", "", 5813., "", 65720., 256.496, "", "", "", 
  49903.029, "", "", 13.22, "", "", "", "", 83.92, ""}, 
 {"CYM", "North America", "Cayman Islands", "2021-05-22", "", "", "", "", "", 
  "", "", "", "", "", "", "", "", "", "", "", "", "", "", "", "", "", "", "", 
  "", "", "", "", "", "", "", "", "", "", 417., "", "", "", 6345., "", 
  65720., 256.496, "", "", "", 49903.029, "", "", 13.22, "", "", "", "", 
  83.92, ""}, {"CYM", "North America", "Cayman Islands", "2021-05-23", "", 
  "", "", "", "", "", "", "", "", "", "", "", "", "", "", "", "", "", "", "", 
  "", "", "", "", "", "", "", "", "", "", "", "", "", "", 452., "", "", "", 
  6878., "", 65720., 256.496, "", "", "", 49903.029, "", "", 13.22, "", "", 
  "", "", 83.92, ""}, {"CYM", "North America", "Cayman Islands", 
  "2021-05-24", "", "", "", "", "", "", "", "", "", "", "", "", "", "", "", 
  "", "", "", "", "", "", "", "", "", "", "", "", "", "", "", "", "", "", "", 
  487., "", "", "", 7410., "", 65720., 256.496, "", "", "", 49903.029, "", 
  "", 13.22, "", "", "", "", 83.92, ""}, {"CYM", "North America", 
  "Cayman Islands", "2021-05-25", "", "", "", "", "", "", "", "", "", "", "", 
  "", "", "", "", "", "", "", "", "", "", "", "", "", "", "", "", "", "", "", 
  78622., 42521., 36101., "", 522., 119.63, 64.7, 54.93, 7943., "", 65720., 
  256.496, "", "", "", 49903.029, "", "", 13.22, "", "", "", "", 83.92, ""}, 
 {"CYM", "North America", "Cayman Islands", "2021-05-26", "", "", "", "", "", 
  "", "", "", "", "", "", "", "", "", "", "", "", "", "", "", "", "", "", "", 
  "", "", "", "", "", "", 79344., 42790., 36554., 722., 580., 120.73, 65.11, 
  55.62, 8825., "", 65720., 256.496, "", "", "", 49903.029, "", "", 13.22, 
  "", "", "", "", 83.92, ""}, {"CYM", "North America", "Cayman Islands", 
  "2021-05-27", "", "", "", "", "", "", "", "", "", "", "", "", "", "", "", 
  "", "", "", "", "", "", "", "", "", "", "", "", "", "", "", "", "", "", "", 
  556., "", "", "", 8460., "", 65720., 256.496, "", "", "", 49903.029, "", 
  "", 13.22, "", "", "", "", 83.92, ""}, {"CYM", "North America", 
  "Cayman Islands", "2021-05-28", "", "", "", "", "", "", "", "", "", "", "", 
  "", "", "", "", "", "", "", "", "", "", "", "", "", "", "", "", "", "", "", 
  80120., 43235., 36885., "", 532., 121.91, 65.79, 56.12, 8095., "", 65720., 
  256.496, "", "", "", 49903.029, "", "", 13.22, "", "", "", "", 83.92, ""}, 
 {"CYM", "North America", "Cayman Islands", "2021-05-29", "", "", "", "", "", 
  "", "", "", "", "", "", "", "", "", "", "", "", "", "", "", "", "", "", "", 
  "", "", "", "", "", "", "", "", "", "", 541., "", "", "", 8232., "", 
  65720., 256.496, "", "", "", 49903.029, "", "", 13.22, "", "", "", "", 
  83.92, ""}, {"CYM", "North America", "Cayman Islands", "2021-05-30", "", 
  "", "", "", "", "", "", "", "", "", "", "", "", "", "", "", "", "", "", "", 
  "", "", "", "", "", "", "", "", "", "", "", "", "", "", 550., "", "", "", 
  8369., "", 65720., 256.496, "", "", "", 49903.029, "", "", 13.22, "", "", 
  "", "", 83.92, ""}, {"CYM", "North America", "Cayman Islands", 
  "2021-05-31", "", "", "", "", "", "", "", "", "", "", "", "", "", "", "", 
  "", "", "", "", "", "", "", "", "", "", "", "", "", "", "", "", "", "", "", 
  559., "", "", "", 8506., "", 65720., 256.496, "", "", "", 49903.029, "", 
  "", 13.22, "", "", "", "", 83.92, ""}, {"CYM", "North America", 
  "Cayman Islands", "2021-06-01", "", "", "", "", "", "", "", "", "", "", "", 
  "", "", "", "", "", "", "", "", "", "", "", "", "", "", "", "", "", "", "", 
  "", "", "", "", 568., "", "", "", 8643., "", 65720., 256.496, "", "", "", 
  49903.029, "", "", 13.22, "", "", "", "", 83.92, ""}, 
 {"CYM", "North America", "Cayman Islands", "2021-06-02", "", "", "", "", "", 
  "", "", "", "", "", "", "", "", "", "", "", "", "", "", "", "", "", "", "", 
  "", "", "", "", "", "", 83221., 44691., 38530., "", 554., 126.63, 68., 
  58.63, 8430., "", 65720., 256.496, "", "", "", 49903.029, "", "", 13.22, 
  "", "", "", "", 83.92, ""}, {"CYM", "North America", "Cayman Islands", 
  "2021-06-03", "", "", "", "", "", "", "", "", "", "", "", "", "", "", "", 
  "", "", "", "", "", "", "", "", "", "", "", "", "", "", "", 83970., 45195., 
  38775., 749., 605., 127.77, 68.77, 59., 9206., "", 65720., 256.496, "", "", 
  "", 49903.029, "", "", 13.22, "", "", "", "", 83.92, ""}, 
 {"CYM", "North America", "Cayman Islands", "2021-06-04", "", "", "", "", "", 
  "", "", "", "", "", "", "", "", "", "", "", "", "", "", "", "", "", "", "", 
  "", "", "", "", "", "", "", "", "", "", 613., "", "", "", 9327., "", 
  65720., 256.496, "", "", "", 49903.029, "", "", 13.22, "", "", "", "", 
  83.92, ""}, {"CYM", "North America", "Cayman Islands", "2021-06-05", "", 
  "", "", "", "", "", "", "", "", "", "", "", "", "", "", "", "", "", "", "", 
  "", "", "", "", "", "", "", "", "", "", 84856., 45766., 39090., "", 588., 
  129.12, 69.64, 59.48, 8947., "", 65720., 256.496, "", "", "", 49903.029, 
  "", "", 13.22, "", "", "", "", 83.92, ""}, 
 {"CAF", "Africa", "Central African Republic", "2020-03-15", 1., 1., "", "", 
  "", "", 0.207, 0.207, "", "", "", "", "", "", "", "", "", "", "", "", "", 
  "", "", "", "", "", "", "", "", "", "", "", "", "", "", "", "", "", "", 
  11.11, 4.829764*^6, 7.479, 18.3, 3.655, 2.251, 661.24, "", 435.727, 6.1, 
  "", "", 16.603, 1., 53.28, 0.397}, {"CAF", "Africa", 
  "Central African Republic", "2020-03-16", 1., 0., "", "", "", "", 0.207, 
  0., "", "", "", "", "", "", "", "", "", "", "", "", "", "", "", "", "", "", 
  "", "", "", "", "", "", "", "", "", "", "", "", "", 11.11, 4.829764*^6, 
  7.479, 18.3, 3.655, 2.251, 661.24, "", 435.727, 6.1, "", "", 16.603, 1., 
  53.28, 0.397}, {"CAF", "Africa", "Central African Republic", "2020-03-17", 
  1., 0., "", "", "", "", 0.207, 0., "", "", "", "", "", "", "", "", "", "", 
  "", "", "", "", "", "", "", "", "", "", "", "", "", "", "", "", "", "", "", 
  "", "", 11.11, 4.829764*^6, 7.479, 18.3, 3.655, 2.251, 661.24, "", 435.727, 
  6.1, "", "", 16.603, 1., 53.28, 0.397}, 
 {"CAF", "Africa", "Central African Republic", "2020-03-18", 1., 0., "", "", 
  "", "", 0.207, 0., "", "", "", "", "", "", "", "", "", "", "", "", "", "", 
  "", "", "", "", "", "", "", "", "", "", "", "", "", "", "", "", "", 11.11, 
  4.829764*^6, 7.479, 18.3, 3.655, 2.251, 661.24, "", 435.727, 6.1, "", "", 
  16.603, 1., 53.28, 0.397}, {"CAF", "Africa", "Central African Republic", 
  "2020-03-19", 1., 0., "", "", "", "", 0.207, 0., "", "", "", "", "", "", 
  "", "", "", "", "", "", "", "", "", "", "", "", "", "", "", "", "", "", "", 
  "", "", "", "", "", "", 11.11, 4.829764*^6, 7.479, 18.3, 3.655, 2.251, 
  661.24, "", 435.727, 6.1, "", "", 16.603, 1., 53.28, 0.397}, 
 {"CAF", "Africa", "Central African Republic", "2020-03-20", 3., 2., 0.429, 
  "", "", 0., 0.621, 0.414, 0.089, "", "", 0., "", "", "", "", "", "", "", 
  "", "", "", "", "", "", "", "", "", "", "", "", "", "", "", "", "", "", "", 
  "", 11.11, 4.829764*^6, 7.479, 18.3, 3.655, 2.251, 661.24, "", 435.727, 
  6.1, "", "", 16.603, 1., 53.28, 0.397}, 
 {"CAF", "Africa", "Central African Republic", "2020-03-21", 3., 0., 0.429, 
  "", "", 0., 0.621, 0., 0.089, "", "", 0., "", "", "", "", "", "", "", "", 
  "", "", "", "", "", "", "", "", "", "", "", "", "", "", "", "", "", "", "", 
  11.11, 4.829764*^6, 7.479, 18.3, 3.655, 2.251, 661.24, "", 435.727, 6.1, 
  "", "", 16.603, 1., 53.28, 0.397}, {"CAF", "Africa", 
  "Central African Republic", "2020-03-22", 3., 0., 0.286, "", "", 0., 0.621, 
  0., 0.059, "", "", 0., "", "", "", "", "", "", "", "", "", "", "", "", "", 
  "", "", "", "", "", "", "", "", "", "", "", "", "", "", 11.11, 4.829764*^6, 
  7.479, 18.3, 3.655, 2.251, 661.24, "", 435.727, 6.1, "", "", 16.603, 1., 
  53.28, 0.397}, {"CAF", "Africa", "Central African Republic", "2020-03-23", 
  3., 0., 0.286, "", "", 0., 0.621, 0., 0.059, "", "", 0., "", "", "", "", 
  "", "", "", "", "", "", "", "", "", "", "", "", "", "", "", "", "", "", "", 
  "", "", "", "", 11.11, 4.829764*^6, 7.479, 18.3, 3.655, 2.251, 661.24, "", 
  435.727, 6.1, "", "", 16.603, 1., 53.28, 0.397}, 
 {"CAF", "Africa", "Central African Republic", "2020-03-24", 3., 0., 0.286, 
  "", "", 0., 0.621, 0., 0.059, "", "", 0., "", "", "", "", "", "", "", "", 
  "", "", "", "", "", "", "", "", "", "", "", "", "", "", "", "", "", "", "", 
  11.11, 4.829764*^6, 7.479, 18.3, 3.655, 2.251, 661.24, "", 435.727, 6.1, 
  "", "", 16.603, 1., 53.28, 0.397}, {"CAF", "Africa", 
  "Central African Republic", "2020-03-25", 3., 0., 0.286, "", "", 0., 0.621, 
  0., 0.059, "", "", 0., "", "", "", "", "", "", "", "", "", "", "", "", "", 
  "", "", "", "", "", "", "", "", "", "", "", "", "", "", 11.11, 4.829764*^6, 
  7.479, 18.3, 3.655, 2.251, 661.24, "", 435.727, 6.1, "", "", 16.603, 1., 
  53.28, 0.397}, {"CAF", "Africa", "Central African Republic", "2020-03-26", 
  3., 0., 0.286, "", "", 0., 0.621, 0., 0.059, "", "", 0., "", "", "", "", 
  "", "", "", "", "", "", "", "", "", "", "", "", "", "", "", "", "", "", "", 
  "", "", "", "", 68.52, 4.829764*^6, 7.479, 18.3, 3.655, 2.251, 661.24, "", 
  435.727, 6.1, "", "", 16.603, 1., 53.28, 0.397}, 
 {"CAF", "Africa", "Central African Republic", "2020-03-27", 3., 0., 0., "", 
  "", 0., 0.621, 0., 0., "", "", 0., "", "", "", "", "", "", "", "", "", "", 
  "", "", "", "", "", "", "", "", "", "", "", "", "", "", "", "", "", 68.52, 
  4.829764*^6, 7.479, 18.3, 3.655, 2.251, 661.24, "", 435.727, 6.1, "", "", 
  16.603, 1., 53.28, 0.397}, {"CAF", "Africa", "Central African Republic", 
  "2020-03-28", 3., 0., 0., "", "", 0., 0.621, 0., 0., "", "", 0., "", "", 
  "", "", "", "", "", "", "", "", "", "", "", "", "", "", "", "", "", "", "", 
  "", "", "", "", "", "", 68.52, 4.829764*^6, 7.479, 18.3, 3.655, 2.251, 
  661.24, "", 435.727, 6.1, "", "", 16.603, 1., 53.28, 0.397}, 
 {"CAF", "Africa", "Central African Republic", "2020-03-29", 3., 0., 0., "", 
  "", 0., 0.621, 0., 0., "", "", 0., "", "", "", "", "", "", "", "", "", "", 
  "", "", "", "", "", "", "", "", "", "", "", "", "", "", "", "", "", 68.52, 
  4.829764*^6, 7.479, 18.3, 3.655, 2.251, 661.24, "", 435.727, 6.1, "", "", 
  16.603, 1., 53.28, 0.397}, {"CAF", "Africa", "Central African Republic", 
  "2020-03-30", 3., 0., 0., "", "", 0., 0.621, 0., 0., "", "", 0., "", "", 
  "", "", "", "", "", "", "", "", "", "", "", "", "", "", "", "", "", "", "", 
  "", "", "", "", "", "", 68.52, 4.829764*^6, 7.479, 18.3, 3.655, 2.251, 
  661.24, "", 435.727, 6.1, "", "", 16.603, 1., 53.28, 0.397}, 
 {"CAF", "Africa", "Central African Republic", "2020-03-31", 3., 0., 0., "", 
  "", 0., 0.621, 0., 0., "", "", 0., "", "", "", "", "", "", "", "", "", "", 
  "", "", "", "", "", "", "", "", "", "", "", "", "", "", "", "", "", 68.52, 
  4.829764*^6, 7.479, 18.3, 3.655, 2.251, 661.24, "", 435.727, 6.1, "", "", 
  16.603, 1., 53.28, 0.397}, {"CAF", "Africa", "Central African Republic", 
  "2020-04-01", 3., 0., 0., "", "", 0., 0.621, 0., 0., "", "", 0., "", "", 
  "", "", "", "", "", "", "", "", "", "", "", "", "", "", "", "", "", "", "", 
  "", "", "", "", "", "", 68.52, 4.829764*^6, 7.479, 18.3, 3.655, 2.251, 
  661.24, "", 435.727, 6.1, "", "", 16.603, 1., 53.28, 0.397}, 
 {"CAF", "Africa", "Central African Republic", "2020-04-02", 3., 0., 0., "", 
  "", 0., 0.621, 0., 0., "", "", 0., "", "", "", "", "", "", "", "", "", "", 
  "", "", "", "", "", "", "", "", "", "", "", "", "", "", "", "", "", 68.52, 
  4.829764*^6, 7.479, 18.3, 3.655, 2.251, 661.24, "", 435.727, 6.1, "", "", 
  16.603, 1., 53.28, 0.397}, {"CAF", "Africa", "Central African Republic", 
  "2020-04-03", 8., 5., 0.714, "", "", 0., 1.656, 1.035, 0.148, "", "", 0., 
  "", "", "", "", "", "", "", "", "", "", "", "", "", "", "", "", "", "", "", 
  "", "", "", "", "", "", "", "", 68.52, 4.829764*^6, 7.479, 18.3, 3.655, 
  2.251, 661.24, "", 435.727, 6.1, "", "", 16.603, 1., 53.28, 0.397}, 
 {"CAF", "Africa", "Central African Republic", "2020-04-04", 8., 0., 0.714, 
  "", "", 0., 1.656, 0., 0.148, "", "", 0., "", "", "", "", "", "", "", "", 
  "", "", "", "", "", "", "", "", "", "", "", "", "", "", "", "", "", "", "", 
  68.52, 4.829764*^6, 7.479, 18.3, 3.655, 2.251, 661.24, "", 435.727, 6.1, 
  "", "", 16.603, 1., 53.28, 0.397}, {"CAF", "Africa", 
  "Central African Republic", "2020-04-05", 8., 0., 0.714, "", "", 0., 1.656, 
  0., 0.148, "", "", 0., "", "", "", "", "", "", "", "", "", "", "", "", "", 
  "", "", "", "", "", "", "", "", "", "", "", "", "", "", 68.52, 4.829764*^6, 
  7.479, 18.3, 3.655, 2.251, 661.24, "", 435.727, 6.1, "", "", 16.603, 1., 
  53.28, 0.397}, {"CAF", "Africa", "Central African Republic", "2020-04-06", 
  8., 0., 0.714, "", "", 0., 1.656, 0., 0.148, "", "", 0., "", "", "", "", 
  "", "", "", "", "", "", "", "", "", "", "", "", "", "", "", "", "", "", "", 
  "", "", "", "", 68.52, 4.829764*^6, 7.479, 18.3, 3.655, 2.251, 661.24, "", 
  435.727, 6.1, "", "", 16.603, 1., 53.28, 0.397}, 
 {"CAF", "Africa", "Central African Republic", "2020-04-07", 8., 0., 0.714, 
  "", "", 0., 1.656, 0., 0.148, "", "", 0., "", "", "", "", "", "", "", "", 
  "", "", "", "", "", "", "", "", "", "", "", "", "", "", "", "", "", "", "", 
  68.52, 4.829764*^6, 7.479, 18.3, 3.655, 2.251, 661.24, "", 435.727, 6.1, 
  "", "", 16.603, 1., 53.28, 0.397}, {"CAF", "Africa", 
  "Central African Republic", "2020-04-08", 8., 0., 0.714, "", "", 0., 1.656, 
  0., 0.148, "", "", 0., "", "", "", "", "", "", "", "", "", "", "", "", "", 
  "", "", "", "", "", "", "", "", "", "", "", "", "", "", 68.52, 4.829764*^6, 
  7.479, 18.3, 3.655, 2.251, 661.24, "", 435.727, 6.1, "", "", 16.603, 1., 
  53.28, 0.397}, {"CAF", "Africa", "Central African Republic", "2020-04-09", 
  8., 0., 0.714, "", "", 0., 1.656, 0., 0.148, "", "", 0., "", "", "", "", 
  "", "", "", "", "", "", "", "", "", "", "", "", "", "", "", "", "", "", "", 
  "", "", "", "", 68.52, 4.829764*^6, 7.479, 18.3, 3.655, 2.251, 661.24, "", 
  435.727, 6.1, "", "", 16.603, 1., 53.28, 0.397}, 
 {"CAF", "Africa", "Central African Republic", "2020-04-10", 8., 0., 0., "", 
  "", 0., 1.656, 0., 0., "", "", 0., "", "", "", "", "", "", "", "", "", "", 
  "", "", "", "", "", "", "", "", "", "", "", "", "", "", "", "", "", 68.52, 
  4.829764*^6, 7.479, 18.3, 3.655, 2.251, 661.24, "", 435.727, 6.1, "", "", 
  16.603, 1., 53.28, 0.397}, {"CAF", "Africa", "Central African Republic", 
  "2020-04-11", 8., 0., 0., "", "", 0., 1.656, 0., 0., "", "", 0., "", "", 
  "", "", "", "", "", "", "", "", "", "", "", "", "", "", "", "", "", "", "", 
  "", "", "", "", "", "", 68.52, 4.829764*^6, 7.479, 18.3, 3.655, 2.251, 
  661.24, "", 435.727, 6.1, "", "", 16.603, 1., 53.28, 0.397}, 
 {"CAF", "Africa", "Central African Republic", "2020-04-12", 8., 0., 0., "", 
  "", 0., 1.656, 0., 0., "", "", 0., "", "", "", "", "", "", "", "", "", "", 
  "", "", "", "", "", "", "", "", "", "", "", "", "", "", "", "", "", 68.52, 
  4.829764*^6, 7.479, 18.3, 3.655, 2.251, 661.24, "", 435.727, 6.1, "", "", 
  16.603, 1., 53.28, 0.397}, {"CAF", "Africa", "Central African Republic", 
  "2020-04-13", 11., 3., 0.429, "", "", 0., 2.278, 0.621, 0.089, "", "", 0., 
  "", "", "", "", "", "", "", "", "", "", "", "", "", "", "", "", "", "", "", 
  "", "", "", "", "", "", "", "", 68.52, 4.829764*^6, 7.479, 18.3, 3.655, 
  2.251, 661.24, "", 435.727, 6.1, "", "", 16.603, 1., 53.28, 0.397}, 
 {"CAF", "Africa", "Central African Republic", "2020-04-14", 11., 0., 0.429, 
  "", "", 0., 2.278, 0., 0.089, "", "", 0., "", "", "", "", "", "", "", "", 
  "", "", "", "", "", "", "", "", "", "", "", "", "", "", "", "", "", "", "", 
  68.52, 4.829764*^6, 7.479, 18.3, 3.655, 2.251, 661.24, "", 435.727, 6.1, 
  "", "", 16.603, 1., 53.28, 0.397}, {"CAF", "Africa", 
  "Central African Republic", "2020-04-15", 12., 1., 0.571, "", "", 0., 
  2.485, 0.207, 0.118, "", "", 0., "", "", "", "", "", "", "", "", "", "", 
  "", "", "", "", "", "", "", "", "", "", "", "", "", "", "", "", "", 68.52, 
  4.829764*^6, 7.479, 18.3, 3.655, 2.251, 661.24, "", 435.727, 6.1, "", "", 
  16.603, 1., 53.28, 0.397}, {"CAF", "Africa", "Central African Republic", 
  "2020-04-16", 12., 0., 0.571, "", "", 0., 2.485, 0., 0.118, "", "", 0., "", 
  "", "", "", "", "", "", "", "", "", "", "", "", "", "", "", "", "", "", "", 
  "", "", "", "", "", "", "", 68.52, 4.829764*^6, 7.479, 18.3, 3.655, 2.251, 
  661.24, "", 435.727, 6.1, "", "", 16.603, 1., 53.28, 0.397}, 
 {"CAF", "Africa", "Central African Republic", "2020-04-17", 12., 0., 0.571, 
  "", "", 0., 2.485, 0., 0.118, "", "", 0., "", "", "", "", "", "", "", "", 
  "", "", "", "", "", "", "", "", "", "", "", "", "", "", "", "", "", "", "", 
  68.52, 4.829764*^6, 7.479, 18.3, 3.655, 2.251, 661.24, "", 435.727, 6.1, 
  "", "", 16.603, 1., 53.28, 0.397}, {"CAF", "Africa", 
  "Central African Republic", "2020-04-18", 12., 0., 0.571, "", "", 0., 
  2.485, 0., 0.118, "", "", 0., "", "", "", "", "", "", "", "", "", "", "", 
  "", "", "", "", "", "", "", "", "", "", "", "", "", "", "", "", 68.52, 
  4.829764*^6, 7.479, 18.3, 3.655, 2.251, 661.24, "", 435.727, 6.1, "", "", 
  16.603, 1., 53.28, 0.397}, {"CAF", "Africa", "Central African Republic", 
  "2020-04-19", 12., 0., 0.571, "", "", 0., 2.485, 0., 0.118, "", "", 0., "", 
  "", "", "", "", "", "", "", "", "", "", "", "", "", "", "", "", "", "", "", 
  "", "", "", "", "", "", "", 68.52, 4.829764*^6, 7.479, 18.3, 3.655, 2.251, 
  661.24, "", 435.727, 6.1, "", "", 16.603, 1., 53.28, 0.397}, 
 {"CAF", "Africa", "Central African Republic", "2020-04-20", 12., 0., 0.143, 
  "", "", 0., 2.485, 0., 0.03, "", "", 0., "", "", "", "", "", "", "", "", 
  "", "", "", "", "", "", "", "", "", "", "", "", "", "", "", "", "", "", "", 
  68.52, 4.829764*^6, 7.479, 18.3, 3.655, 2.251, 661.24, "", 435.727, 6.1, 
  "", "", 16.603, 1., 53.28, 0.397}, {"CAF", "Africa", 
  "Central African Republic", "2020-04-21", 14., 2., 0.429, "", "", 0., 
  2.899, 0.414, 0.089, "", "", 0., "", "", "", "", "", "", "", "", "", "", 
  "", "", "", "", "", "", "", "", "", "", "", "", "", "", "", "", "", 68.52, 
  4.829764*^6, 7.479, 18.3, 3.655, 2.251, 661.24, "", 435.727, 6.1, "", "", 
  16.603, 1., 53.28, 0.397}, {"CAF", "Africa", "Central African Republic", 
  "2020-04-22", 14., 0., 0.286, "", "", 0., 2.899, 0., 0.059, "", "", 0., "", 
  "", "", "", "", "", "", "", "", "", "", "", "", "", "", "", "", "", "", "", 
  "", "", "", "", "", "", "", 68.52, 4.829764*^6, 7.479, 18.3, 3.655, 2.251, 
  661.24, "", 435.727, 6.1, "", "", 16.603, 1., 53.28, 0.397}, 
 {"CAF", "Africa", "Central African Republic", "2020-04-23", 16., 2., 0.571, 
  "", "", 0., 3.313, 0.414, 0.118, "", "", 0., "", "", "", "", "", "", "", 
  "", "", "", "", "", "", "", "", "", "", "", "", "", "", "", "", "", "", "", 
  "", 68.52, 4.829764*^6, 7.479, 18.3, 3.655, 2.251, 661.24, "", 435.727, 
  6.1, "", "", 16.603, 1., 53.28, 0.397}, 
 {"CAF", "Africa", "Central African Republic", "2020-04-24", 16., 0., 0.571, 
  "", "", 0., 3.313, 0., 0.118, "", "", 0., "", "", "", "", "", "", "", "", 
  "", "", "", "", "", "", "", "", "", "", "", "", "", "", "", "", "", "", "", 
  68.52, 4.829764*^6, 7.479, 18.3, 3.655, 2.251, 661.24, "", 435.727, 6.1, 
  "", "", 16.603, 1., 53.28, 0.397}, {"CAF", "Africa", 
  "Central African Republic", "2020-04-25", 16., 0., 0.571, "", "", 0., 
  3.313, 0., 0.118, "", "", 0., "", "", "", "", "", "", "", "", "", "", "", 
  "", "", "", "", "", "", "", "", "", "", "", "", "", "", "", "", 68.52, 
  4.829764*^6, 7.479, 18.3, 3.655, 2.251, 661.24, "", 435.727, 6.1, "", "", 
  16.603, 1., 53.28, 0.397}, {"CAF", "Africa", "Central African Republic", 
  "2020-04-26", 19., 3., 1., "", "", 0., 3.934, 0.621, 0.207, "", "", 0., "", 
  "", "", "", "", "", "", "", "", "", "", "", "", "", "", "", "", "", "", "", 
  "", "", "", "", "", "", "", 68.52, 4.829764*^6, 7.479, 18.3, 3.655, 2.251, 
  661.24, "", 435.727, 6.1, "", "", 16.603, 1., 53.28, 0.397}, 
 {"CAF", "Africa", "Central African Republic", "2020-04-27", 19., 0., 1., "", 
  "", 0., 3.934, 0., 0.207, "", "", 0., "", "", "", "", "", "", "", "", "", 
  "", "", "", "", "", "", "", "", "", "", "", "", "", "", "", "", "", "", 
  68.52, 4.829764*^6, 7.479, 18.3, 3.655, 2.251, 661.24, "", 435.727, 6.1, 
  "", "", 16.603, 1., 53.28, 0.397}, {"CAF", "Africa", 
  "Central African Republic", "2020-04-28", 50., 31., 5.143, "", "", 0., 
  10.352, 6.419, 1.065, "", "", 0., "", "", "", "", "", "", "", "", "", "", 
  "", "", "", "", "", "", "", "", "", "", "", "", "", "", "", "", "", 68.52, 
  4.829764*^6, 7.479, 18.3, 3.655, 2.251, 661.24, "", 435.727, 6.1, "", "", 
  16.603, 1., 53.28, 0.397}, {"CAF", "Africa", "Central African Republic", 
  "2020-04-29", 50., 0., 5.143, "", "", 0., 10.352, 0., 1.065, "", "", 0., 
  "", "", "", "", "", "", "", "", "", "", "", "", "", "", "", "", "", "", "", 
  "", "", "", "", "", "", "", "", 68.52, 4.829764*^6, 7.479, 18.3, 3.655, 
  2.251, 661.24, "", 435.727, 6.1, "", "", 16.603, 1., 53.28, 0.397}, 
 {"CAF", "Africa", "Central African Republic", "2020-04-30", 50., 0., 4.857, 
  "", "", 0., 10.352, 0., 1.006, "", "", 0., "", "", "", "", "", "", "", "", 
  "", "", "", "", "", "", "", "", "", "", "", "", "", "", "", "", "", "", "", 
  68.52, 4.829764*^6, 7.479, 18.3, 3.655, 2.251, 661.24, "", 435.727, 6.1, 
  "", "", 16.603, 1., 53.28, 0.397}, {"CAF", "Africa", 
  "Central African Republic", "2020-05-01", 72., 22., 8., "", "", 0., 14.908, 
  4.555, 1.656, "", "", 0., "", "", "", "", "", "", "", "", "", "", "", "", 
  "", "", "", "", "", "", "", "", "", "", "", "", "", "", "", 68.52, 
  4.829764*^6, 7.479, 18.3, 3.655, 2.251, 661.24, "", 435.727, 6.1, "", "", 
  16.603, 1., 53.28, 0.397}, {"CAF", "Africa", "Central African Republic", 
  "2020-05-02", 72., 0., 8., "", "", 0., 14.908, 0., 1.656, "", "", 0., "", 
  "", "", "", "", "", "", "", "", "", "", "", "", "", "", "", "", "", "", "", 
  "", "", "", "", "", "", "", 68.52, 4.829764*^6, 7.479, 18.3, 3.655, 2.251, 
  661.24, "", 435.727, 6.1, "", "", 16.603, 1., 53.28, 0.397}, 
 {"CAF", "Africa", "Central African Republic", "2020-05-03", 72., 0., 7.571, 
  "", "", 0., 14.908, 0., 1.568, "", "", 0., "", "", "", "", "", "", "", "", 
  "", "", "", "", "", "", "", "", "", "", "", "", "", "", "", "", "", "", "", 
  68.52, 4.829764*^6, 7.479, 18.3, 3.655, 2.251, 661.24, "", 435.727, 6.1, 
  "", "", 16.603, 1., 53.28, 0.397}, {"CAF", "Africa", 
  "Central African Republic", "2020-05-04", 85., 13., 9.429, "", "", 0., 
  17.599, 2.692, 1.952, "", "", 0., "", "", "", "", "", "", "", "", "", "", 
  "", "", "", "", "", "", "", "", "", "", "", "", "", "", "", "", "", 68.52, 
  4.829764*^6, 7.479, 18.3, 3.655, 2.251, 661.24, "", 435.727, 6.1, "", "", 
  16.603, 1., 53.28, 0.397}, {"CAF", "Africa", "Central African Republic", 
  "2020-05-05", 85., 0., 5., "", "", 0., 17.599, 0., 1.035, "", "", 0., "", 
  "", "", "", "", "", "", "", "", "", "", "", "", "", "", "", "", "", "", "", 
  "", "", "", "", "", "", "", 68.52, 4.829764*^6, 7.479, 18.3, 3.655, 2.251, 
  661.24, "", 435.727, 6.1, "", "", 16.603, 1., 53.28, 0.397}, 
 {"CAF", "Africa", "Central African Republic", "2020-05-06", 94., 9., 6.286, 
  "", "", 0., 19.463, 1.863, 1.301, "", "", 0., "", "", "", "", "", "", "", 
  "", "", "", "", "", "", "", "", "", "", "", "", "", "", "", "", "", "", "", 
  "", 68.52, 4.829764*^6, 7.479, 18.3, 3.655, 2.251, 661.24, "", 435.727, 
  6.1, "", "", 16.603, 1., 53.28, 0.397}, 
 {"CAF", "Africa", "Central African Republic", "2020-05-07", 94., 0., 6.286, 
  "", "", 0., 19.463, 0., 1.301, "", "", 0., "", "", "", "", "", "", "", "", 
  "", "", "", "", "", "", "", "", "", "", "", "", "", "", "", "", "", "", "", 
  68.52, 4.829764*^6, 7.479, 18.3, 3.655, 2.251, 661.24, "", 435.727, 6.1, 
  "", "", 16.603, 1., 53.28, 0.397}, {"CAF", "Africa", 
  "Central African Republic", "2020-05-08", 143., 49., 10.143, "", "", 0., 
  29.608, 10.145, 2.1, "", "", 0., "", "", "", "", "", "", "", "", "", "", 
  "", "", "", "", "", "", "", "", "", "", "", "", "", "", "", "", "", 75.93, 
  4.829764*^6, 7.479, 18.3, 3.655, 2.251, 661.24, "", 435.727, 6.1, "", "", 
  16.603, 1., 53.28, 0.397}, {"CAF", "Africa", "Central African Republic", 
  "2020-05-09", 143., 0., 10.143, "", "", 0., 29.608, 0., 2.1, "", "", 0., 
  0.98, "", "", "", "", "", "", "", "", "", "", "", "", "", "", "", "", "", 
  "", "", "", "", "", "", "", "", "", 75.93, 4.829764*^6, 7.479, 18.3, 3.655, 
  2.251, 661.24, "", 435.727, 6.1, "", "", 16.603, 1., 53.28, 0.397}, 
 {"CAF", "Africa", "Central African Republic", "2020-05-10", 143., 0., 
  10.143, "", "", 0., 29.608, 0., 2.1, "", "", 0., 0.97, "", "", "", "", "", 
  "", "", "", "", "", "", "", "", "", "", "", "", "", "", "", "", "", "", "", 
  "", "", 75.93, 4.829764*^6, 7.479, 18.3, 3.655, 2.251, 661.24, "", 435.727, 
  6.1, "", "", 16.603, 1., 53.28, 0.397}, 
 {"CAF", "Africa", "Central African Republic", "2020-05-11", 143., 0., 8.286, 
  "", "", 0., 29.608, 0., 1.716, "", "", 0., 0.97, "", "", "", "", "", "", 
  "", "", "", "", "", "", "", "", "", "", "", "", "", "", "", "", "", "", "", 
  "", 75.93, 4.829764*^6, 7.479, 18.3, 3.655, 2.251, 661.24, "", 435.727, 
  6.1, "", "", 16.603, 1., 53.28, 0.397}, 
 {"CAF", "Africa", "Central African Republic", "2020-05-12", 143., 0., 8.286, 
  "", "", 0., 29.608, 0., 1.716, "", "", 0., 0.97, "", "", "", "", "", "", 
  "", "", "", "", "", "", "", "", "", "", "", "", "", "", "", "", "", "", "", 
  "", 75.93, 4.829764*^6, 7.479, 18.3, 3.655, 2.251, 661.24, "", 435.727, 
  6.1, "", "", 16.603, 1., 53.28, 0.397}, 
 {"CAF", "Africa", "Central African Republic", "2020-05-13", 143., 0., 7., 
  "", "", 0., 29.608, 0., 1.449, "", "", 0., 0.97, "", "", "", "", "", "", 
  "", "", "", "", "", "", "", "", "", "", "", "", "", "", "", "", "", "", "", 
  "", 75.93, 4.829764*^6, 7.479, 18.3, 3.655, 2.251, 661.24, "", 435.727, 
  6.1, "", "", 16.603, 1., 53.28, 0.397}, 
 {"CAF", "Africa", "Central African Republic", "2020-05-14", 143., 0., 7., 
  "", "", 0., 29.608, 0., 1.449, "", "", 0., 0.98, "", "", "", "", "", "", 
  "", "", "", "", "", "", "", "", "", "", "", "", "", "", "", "", "", "", "", 
  "", 75.93, 4.829764*^6, 7.479, 18.3, 3.655, 2.251, 661.24, "", 435.727, 
  6.1, "", "", 16.603, 1., 53.28, 0.397}, 
 {"CAF", "Africa", "Central African Republic", "2020-05-15", 301., 158., 
  22.571, "", "", 0., 62.322, 32.714, 4.673, "", "", 0., 1., "", "", "", "", 
  "", "", "", "", "", "", "", "", "", "", "", "", "", "", "", "", "", "", "", 
  "", "", "", 75.93, 4.829764*^6, 7.479, 18.3, 3.655, 2.251, 661.24, "", 
  435.727, 6.1, "", "", 16.603, 1., 53.28, 0.397}, 
 {"CAF", "Africa", "Central African Republic", "2020-05-16", 327., 26., 
  26.286, "", "", 0., 67.705, 5.383, 5.442, "", "", 0., 1.01, "", "", "", "", 
  "", "", "", "", "", "", "", "", "", "", "", "", "", "", "", "", "", "", "", 
  "", "", "", 75.93, 4.829764*^6, 7.479, 18.3, 3.655, 2.251, 661.24, "", 
  435.727, 6.1, "", "", 16.603, 1., 53.28, 0.397}, 
 {"CAF", "Africa", "Central African Republic", "2020-05-17", 327., 0., 
  26.286, "", "", 0., 67.705, 0., 5.442, "", "", 0., 1.03, "", "", "", "", 
  "", "", "", "", "", "", "", "", "", "", "", "", "", "", "", "", "", "", "", 
  "", "", "", 75.93, 4.829764*^6, 7.479, 18.3, 3.655, 2.251, 661.24, "", 
  435.727, 6.1, "", "", 16.603, 1., 53.28, 0.397}, 
 {"CAF", "Africa", "Central African Republic", "2020-05-18", 327., 0., 
  26.286, "", "", 0., 67.705, 0., 5.442, "", "", 0., 1.05, "", "", "", "", 
  "", "", "", "", "", "", "", "", "", "", "", "", "", "", "", "", "", "", "", 
  "", "", "", 75.93, 4.829764*^6, 7.479, 18.3, 3.655, 2.251, 661.24, "", 
  435.727, 6.1, "", "", 16.603, 1., 53.28, 0.397}, 
 {"CAF", "Africa", "Central African Republic", "2020-05-19", 366., 39., 
  31.857, "", "", 0., 75.78, 8.075, 6.596, "", "", 0., 1.07, "", "", "", "", 
  "", "", "", "", "", "", "", "", "", "", "", "", "", "", "", "", "", "", "", 
  "", "", "", 75.93, 4.829764*^6, 7.479, 18.3, 3.655, 2.251, 661.24, "", 
  435.727, 6.1, "", "", 16.603, 1., 53.28, 0.397}, 
 {"CAF", "Africa", "Central African Republic", "2020-05-20", 418., 52., 
  39.286, "", "", 0., 86.547, 10.767, 8.134, "", "", 0., 1.09, "", "", "", 
  "", "", "", "", "", "", "", "", "", "", "", "", "", "", "", "", "", "", "", 
  "", "", "", "", 75.93, 4.829764*^6, 7.479, 18.3, 3.655, 2.251, 661.24, "", 
  435.727, 6.1, "", "", 16.603, 1., 53.28, 0.397}, 
 {"CAF", "Africa", "Central African Republic", "2020-05-21", 436., 18., 
  41.857, "", "", 0., 90.274, 3.727, 8.666, "", "", 0., 1.11, "", "", "", "", 
  "", "", "", "", "", "", "", "", "", "", "", "", "", "", "", "", "", "", "", 
  "", "", "", 75.93, 4.829764*^6, 7.479, 18.3, 3.655, 2.251, 661.24, "", 
  435.727, 6.1, "", "", 16.603, 1., 53.28, 0.397}, 
 {"CAF", "Africa", "Central African Republic", "2020-05-22", 479., 43., 
  25.429, "", "", 0., 99.177, 8.903, 5.265, "", "", 0., 1.12, "", "", "", "", 
  "", "", "", "", "", "", "", "", "", "", "", "", "", "", "", "", "", "", "", 
  "", "", "", 75.93, 4.829764*^6, 7.479, 18.3, 3.655, 2.251, 661.24, "", 
  435.727, 6.1, "", "", 16.603, 1., 53.28, 0.397}, 
 {"CAF", "Africa", "Central African Republic", "2020-05-23", 552., 73., 
  32.143, 1., 1., 0.143, 114.291, 15.115, 6.655, 0.207, 0.207, 0.03, 1.14, 
  "", "", "", "", "", "", "", "", "", "", "", "", "", "", "", "", "", "", "", 
  "", "", "", "", "", "", "", 75.93, 4.829764*^6, 7.479, 18.3, 3.655, 2.251, 
  661.24, "", 435.727, 6.1, "", "", 16.603, 1., 53.28, 0.397}, 
 {"CAF", "Africa", "Central African Republic", "2020-05-24", 604., 52., 
  39.571, 1., 0., 0.143, 125.058, 10.767, 8.193, 0.207, 0., 0.03, 1.15, "", 
  "", "", "", "", "", "", "", "", "", "", "", "", "", "", "", "", "", "", "", 
  "", "", "", "", "", "", 75.93, 4.829764*^6, 7.479, 18.3, 3.655, 2.251, 
  661.24, "", 435.727, 6.1, "", "", 16.603, 1., 53.28, 0.397}, 
 {"CAF", "Africa", "Central African Republic", "2020-05-25", 652., 48., 
  46.429, 1., 0., 0.143, 134.996, 9.938, 9.613, 0.207, 0., 0.03, 1.15, "", 
  "", "", "", "", "", "", "", "", "", "", "", "", "", "", "", "", "", "", "", 
  "", "", "", "", "", "", 75.93, 4.829764*^6, 7.479, 18.3, 3.655, 2.251, 
  661.24, "", 435.727, 6.1, "", "", 16.603, 1., 53.28, 0.397}, 
 {"CAF", "Africa", "Central African Republic", "2020-05-26", 671., 19., 
  43.571, 1., 0., 0.143, 138.93, 3.934, 9.021, 0.207, 0., 0.03, 1.16, "", "", 
  "", "", "", "", "", "", "", "", "", "", "", "", "", "", "", "", "", "", "", 
  "", "", "", "", "", 75.93, 4.829764*^6, 7.479, 18.3, 3.655, 2.251, 661.24, 
  "", 435.727, 6.1, "", "", 16.603, 1., 53.28, 0.397}, 
 {"CAF", "Africa", "Central African Republic", "2020-05-27", 702., 31., 
  40.571, 1., 0., 0.143, 145.349, 6.419, 8.4, 0.207, 0., 0.03, 1.17, "", "", 
  "", "", "", "", "", "", "", "", "", "", "", "", "", "", "", "", "", "", "", 
  "", "", "", "", "", 75.93, 4.829764*^6, 7.479, 18.3, 3.655, 2.251, 661.24, 
  "", 435.727, 6.1, "", "", 16.603, 1., 53.28, 0.397}, 
 {"CAF", "Africa", "Central African Republic", "2020-05-28", 755., 53., 
  45.571, 1., 0., 0.143, 156.322, 10.974, 9.436, 0.207, 0., 0.03, 1.18, "", 
  "", "", "", "", "", "", "", "", "", "", "", "", "", "", "", "", "", "", "", 
  "", "", "", "", "", "", 75.93, 4.829764*^6, 7.479, 18.3, 3.655, 2.251, 
  661.24, "", 435.727, 6.1, "", "", 16.603, 1., 53.28, 0.397}, 
 {"CAF", "Africa", "Central African Republic", "2020-05-29", 874., 119., 
  56.429, 1., 0., 0.143, 180.961, 24.639, 11.684, 0.207, 0., 0.03, 1.19, "", 
  "", "", "", "", "", "", "", "", "", "", "", "", "", "", "", "", "", "", "", 
  "", "", "", "", "", "", 75.93, 4.829764*^6, 7.479, 18.3, 3.655, 2.251, 
  661.24, "", 435.727, 6.1, "", "", 16.603, 1., 53.28, 0.397}, 
 {"CAF", "Africa", "Central African Republic", "2020-05-30", 962., 88., 
  58.571, 1., 0., 0., 199.182, 18.22, 12.127, 0.207, 0., 0., 1.19, "", "", 
  "", "", "", "", "", "", "", "", "", "", "", "", "", "", "", "", "", "", "", 
  "", "", "", "", "", 75.93, 4.829764*^6, 7.479, 18.3, 3.655, 2.251, 661.24, 
  "", 435.727, 6.1, "", "", 16.603, 1., 53.28, 0.397}, 
 {"CAF", "Africa", "Central African Republic", "2020-05-31", 1011., 49., 
  58.143, 2., 1., 0.143, 209.327, 10.145, 12.038, 0.414, 0.207, 0.03, 1.18, 
  "", "", "", "", "", "", "", "", "", "", "", "", "", "", "", "", "", "", "", 
  "", "", "", "", "", "", "", 75.93, 4.829764*^6, 7.479, 18.3, 3.655, 2.251, 
  661.24, "", 435.727, 6.1, "", "", 16.603, 1., 53.28, 0.397}, 
 {"CAF", "Africa", "Central African Republic", "2020-06-01", 1069., 58., 
  59.571, 4., 2., 0.429, 221.336, 12.009, 12.334, 0.828, 0.414, 0.089, 1.18, 
  "", "", "", "", "", "", "", "", "", "", "", "", "", "", "", "", "", "", "", 
  "", "", "", "", "", "", "", 75.93, 4.829764*^6, 7.479, 18.3, 3.655, 2.251, 
  661.24, "", 435.727, 6.1, "", "", 16.603, 1., 53.28, 0.397}, 
 {"CAF", "Africa", "Central African Republic", "2020-06-02", 1069., 0., 
  56.857, 4., 0., 0.429, 221.336, 0., 11.772, 0.828, 0., 0.089, 1.18, "", "", 
  "", "", "", "", "", "", "", "", "", "", "", "", "", "", "", "", "", "", "", 
  "", "", "", "", "", 75.93, 4.829764*^6, 7.479, 18.3, 3.655, 2.251, 661.24, 
  "", 435.727, 6.1, "", "", 16.603, 1., 53.28, 0.397}, 
 {"CAF", "Africa", "Central African Republic", "2020-06-03", 1173., 104., 
  67.286, 4., 0., 0.429, 242.869, 21.533, 13.931, 0.828, 0., 0.089, 1.19, "", 
  "", "", "", "", "", "", "", "", "", "", "", "", "", "", "", "", "", "", "", 
  "", "", "", "", "", "", 75.93, 4.829764*^6, 7.479, 18.3, 3.655, 2.251, 
  661.24, "", 435.727, 6.1, "", "", 16.603, 1., 53.28, 0.397}, 
 {"CAF", "Africa", "Central African Republic", "2020-06-04", 1288., 115., 
  76.143, 4., 0., 0.429, 266.68, 23.811, 15.765, 0.828, 0., 0.089, 1.18, "", 
  "", "", "", "", "", "", "", "", "", "", "", "", "", "", "", "", "", "", "", 
  "", "", "", "", "", "", 75.93, 4.829764*^6, 7.479, 18.3, 3.655, 2.251, 
  661.24, "", 435.727, 6.1, "", "", 16.603, 1., 53.28, 0.397}, 
 {"CAF", "Africa", "Central African Republic", "2020-06-05", 1451., 163., 
  82.429, 4., 0., 0.429, 300.429, 33.749, 17.067, 0.828, 0., 0.089, 1.18, "", 
  "", "", "", "", "", "", "", "", "", "", "", "", "", "", "", "", "", "", "", 
  "", "", "", "", "", "", 75.93, 4.829764*^6, 7.479, 18.3, 3.655, 2.251, 
  661.24, "", 435.727, 6.1, "", "", 16.603, 1., 53.28, 0.397}, 
 {"CAF", "Africa", "Central African Republic", "2020-06-06", 1570., 119., 
  86.857, 5., 1., 0.571, 325.068, 24.639, 17.984, 1.035, 0.207, 0.118, 1.17, 
  "", "", "", "", "", "", "", "", "", "", "", "", "", "", "", "", "", "", "", 
  "", "", "", "", "", "", "", 75.93, 4.829764*^6, 7.479, 18.3, 3.655, 2.251, 
  661.24, "", 435.727, 6.1, "", "", 16.603, 1., 53.28, 0.397}, 
 {"CAF", "Africa", "Central African Republic", "2020-06-07", 1634., 64., 89., 
  5., 0., 0.429, 338.319, 13.251, 18.427, 1.035, 0., 0.089, 1.16, "", "", "", 
  "", "", "", "", "", "", "", "", "", "", "", "", "", "", "", "", "", "", "", 
  "", "", "", "", 75.93, 4.829764*^6, 7.479, 18.3, 3.655, 2.251, 661.24, "", 
  435.727, 6.1, "", "", 16.603, 1., 53.28, 0.397}, 
 {"CAF", "Africa", "Central African Republic", "2020-06-08", 1850., 216., 
  111.571, 5., 0., 0.143, 383.041, 44.723, 23.101, 1.035, 0., 0.03, 1.14, "", 
  "", "", "", "", "", "", "", "", "", "", "", "", "", "", "", "", "", "", "", 
  "", "", "", "", "", "", 75.93, 4.829764*^6, 7.479, 18.3, 3.655, 2.251, 
  661.24, "", 435.727, 6.1, "", "", 16.603, 1., 53.28, 0.397}, 
 {"CAF", "Africa", "Central African Republic", "2020-06-09", 1850., 0., 
  111.571, 5., 0., 0.143, 383.041, 0., 23.101, 1.035, 0., 0.03, 1.12, "", "", 
  "", "", "", "", "", "", "", "", "", "", "", "", "", "", "", "", "", "", "", 
  "", "", "", "", "", 75.93, 4.829764*^6, 7.479, 18.3, 3.655, 2.251, 661.24, 
  "", 435.727, 6.1, "", "", 16.603, 1., 53.28, 0.397}, 
 {"CAF", "Africa", "Central African Republic", "2020-06-10", 1888., 38., 
  102.143, 5., 0., 0.143, 390.909, 7.868, 21.149, 1.035, 0., 0.03, 1.11, "", 
  "", "", "", "", "", "", "", "", "", "", "", "", "", "", "", "", "", "", "", 
  "", "", "", "", "", "", 75.93, 4.829764*^6, 7.479, 18.3, 3.655, 2.251, 
  661.24, "", 435.727, 6.1, "", "", 16.603, 1., 53.28, 0.397}, 
 {"CAF", "Africa", "Central African Republic", "2020-06-11", 1952., 64., 
  94.857, 5., 0., 0.143, 404.161, 13.251, 19.64, 1.035, 0., 0.03, 1.1, "", 
  "", "", "", "", "", "", "", "", "", "", "", "", "", "", "", "", "", "", "", 
  "", "", "", "", "", "", 64.81, 4.829764*^6, 7.479, 18.3, 3.655, 2.251, 
  661.24, "", 435.727, 6.1, "", "", 16.603, 1., 53.28, 0.397}, 
 {"CAF", "Africa", "Central African Republic", "2020-06-12", 2044., 92., 
  84.714, 7., 2., 0.429, 423.209, 19.049, 17.54, 1.449, 0.414, 0.089, 1.09, 
  "", "", "", "", "", "", "", "", "", "", "", "", "", "", "", "", "", "", "", 
  "", "", "", "", "", "", "", 64.81, 4.829764*^6, 7.479, 18.3, 3.655, 2.251, 
  661.24, "", 435.727, 6.1, "", "", 16.603, 1., 53.28, 0.397}, 
 {"CAF", "Africa", "Central African Republic", "2020-06-13", 2057., 13., 
  69.571, 7., 0., 0.286, 425.901, 2.692, 14.405, 1.449, 0., 0.059, 1.09, "", 
  "", "", "", "", "", "", "", "", "", "", "", "", "", "", "", "", "", "", "", 
  "", "", "", "", "", "", 64.81, 4.829764*^6, 7.479, 18.3, 3.655, 2.251, 
  661.24, "", 435.727, 6.1, "", "", 16.603, 1., 53.28, 0.397}, 
 {"CAF", "Africa", "Central African Republic", "2020-06-14", 2057., 0., 
  60.429, 7., 0., 0.286, 425.901, 0., 12.512, 1.449, 0., 0.059, 1.08, "", "", 
  "", "", "", "", "", "", "", "", "", "", "", "", "", "", "", "", "", "", "", 
  "", "", "", "", "", 64.81, 4.829764*^6, 7.479, 18.3, 3.655, 2.251, 661.24, 
  "", 435.727, 6.1, "", "", 16.603, 1., 53.28, 0.397}, 
 {"CAF", "Africa", "Central African Republic", "2020-06-15", 2222., 165., 
  53.143, 7., 0., 0.286, 460.064, 34.163, 11.003, 1.449, 0., 0.059, 1.09, "", 
  "", "", "", "", "", "", "", "", "", "", "", "", "", "", "", "", "", "", "", 
  "", "", "", "", "", "", 64.81, 4.829764*^6, 7.479, 18.3, 3.655, 2.251, 
  661.24, "", 435.727, 6.1, "", "", 16.603, 1., 53.28, 0.397}, 
 {"CAF", "Africa", "Central African Republic", "2020-06-16", 2410., 188., 
  80., 14., 7., 1.286, 498.989, 38.925, 16.564, 2.899, 1.449, 0.266, 1.08, 
  "", "", "", "", "", "", "", "", "", "", "", "", "", "", "", "", "", "", "", 
  "", "", "", "", "", "", "", 64.81, 4.829764*^6, 7.479, 18.3, 3.655, 2.251, 
  661.24, "", 435.727, 6.1, "", "", 16.603, 1., 53.28, 0.397}, 
 {"CAF", "Africa", "Central African Republic", "2020-06-17", 2564., 154., 
  96.571, 18., 4., 1.857, 530.875, 31.886, 19.995, 3.727, 0.828, 0.385, 1.07, 
  "", "", "", "", "", "", "", "", "", "", "", "", "", "", "", "", "", "", "", 
  "", "", "", "", "", "", "", 64.81, 4.829764*^6, 7.479, 18.3, 3.655, 2.251, 
  661.24, "", 435.727, 6.1, "", "", 16.603, 1., 53.28, 0.397}, 
 {"CAF", "Africa", "Central African Republic", "2020-06-18", 2605., 41., 
  93.286, 19., 1., 2., 539.364, 8.489, 19.315, 3.934, 0.207, 0.414, 1.05, "", 
  "", "", "", "", "", "", "", "", "", "", "", "", "", "", "", "", "", "", "", 
  "", "", "", "", "", "", 64.81, 4.829764*^6, 7.479, 18.3, 3.655, 2.251, 
  661.24, "", 435.727, 6.1, "", "", 16.603, 1., 53.28, 0.397}, 
 {"CAF", "Africa", "Central African Republic", "2020-06-19", 2605., 0., 
  80.143, 19., 0., 1.714, 539.364, 0., 16.594, 3.934, 0., 0.355, 1.03, "", 
  "", "", "", "", "", "", "", "", "", "", "", "", "", "", "", "", "", "", "", 
  "", "", "", "", "", "", 64.81, 4.829764*^6, 7.479, 18.3, 3.655, 2.251, 
  661.24, "", 435.727, 6.1, "", "", 16.603, 1., 53.28, 0.397}, 
 {"CAF", "Africa", "Central African Republic", "2020-06-20", 2686., 81., 
  89.857, 19., 0., 1.714, 556.135, 16.771, 18.605, 3.934, 0., 0.355, 1.03, 
  "", "", "", "", "", "", "", "", "", "", "", "", "", "", "", "", "", "", "", 
  "", "", "", "", "", "", "", 64.81, 4.829764*^6, 7.479, 18.3, 3.655, 2.251, 
  661.24, "", 435.727, 6.1, "", "", 16.603, 1., 53.28, 0.397}, 
 {"CAF", "Africa", "Central African Republic", "2020-06-21", 2808., 122., 
  107.286, 23., 4., 2.286, 581.395, 25.26, 22.213, 4.762, 0.828, 0.473, 1.02, 
  "", "", "", "", "", "", "", "", "", "", "", "", "", "", "", "", "", "", "", 
  "", "", "", "", "", "", "", 64.81, 4.829764*^6, 7.479, 18.3, 3.655, 2.251, 
  661.24, "", 435.727, 6.1, "", "", 16.603, 1., 53.28, 0.397}, 
 {"CAF", "Africa", "Central African Republic", "2020-06-22", 2963., 155., 
  105.857, 30., 7., 3.286, 613.488, 32.093, 21.918, 6.211, 1.449, 0.68, 1.01, 
  "", "", "", "", "", "", "", "", "", "", "", "", "", "", "", "", "", "", "", 
  "", "", "", "", "", "", "", 64.81, 4.829764*^6, 7.479, 18.3, 3.655, 2.251, 
  661.24, "", 435.727, 6.1, "", "", 16.603, 1., 53.28, 0.397}, 
 {"CAF", "Africa", "Central African Republic", "2020-06-23", 3051., 88., 
  91.571, 37., 7., 3.286, 631.708, 18.22, 18.96, 7.661, 1.449, 0.68, 0.99, 
  "", "", "", "", "", "", "", "", "", "", "", "", "", "", "", "", "", "", "", 
  "", "", "", "", "", "", "", 64.81, 4.829764*^6, 7.479, 18.3, 3.655, 2.251, 
  661.24, "", 435.727, 6.1, "", "", 16.603, 1., 53.28, 0.397}, 
 {"CAF", "Africa", "Central African Republic", "2020-06-24", 3099., 48., 
  76.429, 38., 1., 2.857, 641.646, 9.938, 15.824, 7.868, 0.207, 0.592, 0.98, 
  "", "", "", "", "", "", "", "", "", "", "", "", "", "", "", "", "", "", "", 
  "", "", "", "", "", "", "", 64.81, 4.829764*^6, 7.479, 18.3, 3.655, 2.251, 
  661.24, "", 435.727, 6.1, "", "", 16.603, 1., 53.28, 0.397}, 
 {"CAF", "Africa", "Central African Republic", "2020-06-25", 3244., 145., 
  91.286, 40., 2., 3., 671.668, 30.022, 18.901, 8.282, 0.414, 0.621, 0.97, 
  "", "", "", "", "", "", "", "", "", "", "", "", "", "", "", "", "", "", "", 
  "", "", "", "", "", "", "", 64.81, 4.829764*^6, 7.479, 18.3, 3.655, 2.251, 
  661.24, "", 435.727, 6.1, "", "", 16.603, 1., 53.28, 0.397}, 
 {"CAF", "Africa", "Central African Republic", "2020-06-26", 3340., 96., 
  105., 40., 0., 3., 691.545, 19.877, 21.74, 8.282, 0., 0.621, 0.95, "", "", 
  "", "", "", "", "", "", "", "", "", "", "", "", "", "", "", "", "", "", "", 
  "", "", "", "", "", 64.81, 4.829764*^6, 7.479, 18.3, 3.655, 2.251, 661.24, 
  "", 435.727, 6.1, "", "", 16.603, 1., 53.28, 0.397}, 
 {"CAF", "Africa", "Central African Republic", "2020-06-27", 3429., 89., 
  106.143, 45., 5., 3.714, 709.973, 18.427, 21.977, 9.317, 1.035, 0.769, 
  0.94, "", "", "", "", "", "", "", "", "", "", "", "", "", "", "", "", "", 
  "", "", "", "", "", "", "", "", "", 64.81, 4.829764*^6, 7.479, 18.3, 3.655, 
  2.251, 661.24, "", 435.727, 6.1, "", "", 16.603, 1., 53.28, 0.397}, 
 {"CAF", "Africa", "Central African Republic", "2020-06-28", 3429., 0., 
  88.714, 45., 0., 3.143, 709.973, 0., 18.368, 9.317, 0., 0.651, 0.92, "", 
  "", "", "", "", "", "", "", "", "", "", "", "", "", "", "", "", "", "", "", 
  "", "", "", "", "", "", 64.81, 4.829764*^6, 7.479, 18.3, 3.655, 2.251, 
  661.24, "", 435.727, 6.1, "", "", 16.603, 1., 53.28, 0.397}, 
 {"CAF", "Africa", "Central African Republic", "2020-06-29", 3613., 184., 
  92.857, 47., 2., 2.429, 748.07, 38.097, 19.226, 9.731, 0.414, 0.503, 0.91, 
  "", "", "", "", "", "", "", "", "", "", "", "", "", "", "", "", "", "", "", 
  "", "", "", "", "", "", "", 64.81, 4.829764*^6, 7.479, 18.3, 3.655, 2.251, 
  661.24, "", 435.727, 6.1, "", "", 16.603, 1., 53.28, 0.397}, 
 {"CAF", "Africa", "Central African Republic", "2020-06-30", 3745., 132., 
  99.143, 47., 0., 1.429, 775.4, 27.331, 20.527, 9.731, 0., 0.296, 0.89, "", 
  "", "", "", "", "", "", "", "", "", "", "", "", "", "", "", "", "", "", "", 
  "", "", "", "", "", "", 64.81, 4.829764*^6, 7.479, 18.3, 3.655, 2.251, 
  661.24, "", 435.727, 6.1, "", "", 16.603, 1., 53.28, 0.397}, 
 {"CAF", "Africa", "Central African Republic", "2020-07-01", 3745., 0., 
  92.286, 47., 0., 1.286, 775.4, 0., 19.108, 9.731, 0., 0.266, 0.87, "", "", 
  "", "", "", "", "", "", "", "", "", "", "", "", "", "", "", "", "", "", "", 
  "", "", "", "", "", 64.81, 4.829764*^6, 7.479, 18.3, 3.655, 2.251, 661.24, 
  "", 435.727, 6.1, "", "", 16.603, 1., 53.28, 0.397}, 
 {"CAF", "Africa", "Central African Republic", "2020-07-02", 3788., 43., 
  77.714, 47., 0., 1., 784.303, 8.903, 16.091, 9.731, 0., 0.207, 0.86, "", 
  "", "", "", "", "", "", "", "", "", "", "", "", "", "", "", "", "", "", "", 
  "", "", "", "", "", "", 64.81, 4.829764*^6, 7.479, 18.3, 3.655, 2.251, 
  661.24, "", 435.727, 6.1, "", "", 16.603, 1., 53.28, 0.397}, 
 {"CAF", "Africa", "Central African Republic", "2020-07-03", 3918., 130., 
  82.571, 48., 1., 1.143, 811.22, 26.916, 17.096, 9.938, 0.207, 0.237, 0.84, 
  "", "", "", "", "", "", "", "", "", "", "", "", "", "", "", "", "", "", "", 
  "", "", "", "", "", "", "", 64.81, 4.829764*^6, 7.479, 18.3, 3.655, 2.251, 
  661.24, "", 435.727, 6.1, "", "", 16.603, 1., 53.28, 0.397}, 
 {"CAF", "Africa", "Central African Republic", "2020-07-04", 3969., 51., 
  77.143, 48., 0., 0.429, 821.779, 10.56, 15.972, 9.938, 0., 0.089, 0.83, "", 
  "", "", "", "", "", "", "", "", "", "", "", "", "", "", "", "", "", "", "", 
  "", "", "", "", "", "", 64.81, 4.829764*^6, 7.479, 18.3, 3.655, 2.251, 
  661.24, "", 435.727, 6.1, "", "", 16.603, 1., 53.28, 0.397}, 
 {"CAF", "Africa", "Central African Republic", "2020-07-05", 3969., 0., 
  77.143, 48., 0., 0.429, 821.779, 0., 15.972, 9.938, 0., 0.089, 0.81, "", 
  "", "", "", "", "", "", "", "", "", "", "", "", "", "", "", "", "", "", "", 
  "", "", "", "", "", "", 64.81, 4.829764*^6, 7.479, 18.3, 3.655, 2.251, 
  661.24, "", 435.727, 6.1, "", "", 16.603, 1., 53.28, 0.397}, 
 {"CAF", "Africa", "Central African Republic", "2020-07-06", 4033., 64., 60., 
  52., 4., 0.714, 835.03, 13.251, 12.423, 10.767, 0.828, 0.148, 0.8, "", "", 
  "", "", "", "", "", "", "", "", "", "", "", "", "", "", "", "", "", "", "", 
  "", "", "", "", "", 64.81, 4.829764*^6, 7.479, 18.3, 3.655, 2.251, 661.24, 
  "", 435.727, 6.1, "", "", 16.603, 1., 53.28, 0.397}, 
 {"CAF", "Africa", "Central African Republic", "2020-07-07", 4071., 38., 
  46.571, 52., 0., 0.714, 842.898, 7.868, 9.643, 10.767, 0., 0.148, 0.79, "", 
  "", "", "", "", "", "", "", "", "", "", "", "", "", "", "", "", "", "", "", 
  "", "", "", "", "", "", 64.81, 4.829764*^6, 7.479, 18.3, 3.655, 2.251, 
  661.24, "", 435.727, 6.1, "", "", 16.603, 1., 53.28, 0.397}, 
 {"CAF", "Africa", "Central African Republic", "2020-07-08", 4109., 38., 52., 
  52., 0., 0.714, 850.766, 7.868, 10.767, 10.767, 0., 0.148, 0.78, "", "", 
  "", "", "", "", "", "", "", "", "", "", "", "", "", "", "", "", "", "", "", 
  "", "", "", "", "", 64.81, 4.829764*^6, 7.479, 18.3, 3.655, 2.251, 661.24, 
  "", 435.727, 6.1, "", "", 16.603, 1., 53.28, 0.397}, 
 {"CAF", "Africa", "Central African Republic", "2020-07-09", 4200., 91., 
  58.857, 52., 0., 0.714, 869.608, 18.842, 12.186, 10.767, 0., 0.148, 0.76, 
  "", "", "", "", "", "", "", "", "", "", "", "", "", "", "", "", "", "", "", 
  "", "", "", "", "", "", "", 64.81, 4.829764*^6, 7.479, 18.3, 3.655, 2.251, 
  661.24, "", 435.727, 6.1, "", "", 16.603, 1., 53.28, 0.397}, 
 {"CAF", "Africa", "Central African Republic", "2020-07-10", 4259., 59., 
  48.714, 53., 1., 0.714, 881.824, 12.216, 10.086, 10.974, 0.207, 0.148, 
  0.75, "", "", "", "", "", "", "", "", "", "", "", "", "", "", "", "", "", 
  "", "", "", "", "", "", "", "", "", 64.81, 4.829764*^6, 7.479, 18.3, 3.655, 
  2.251, 661.24, "", 435.727, 6.1, "", "", 16.603, 1., 53.28, 0.397}, 
 {"CAF", "Africa", "Central African Republic", "2020-07-11", 4288., 29., 
  45.571, 53., 0., 0.714, 887.828, 6.004, 9.436, 10.974, 0., 0.148, 0.73, "", 
  "", "", "", "", "", "", "", "", "", "", "", "", "", "", "", "", "", "", "", 
  "", "", "", "", "", "", 64.81, 4.829764*^6, 7.479, 18.3, 3.655, 2.251, 
  661.24, "", 435.727, 6.1, "", "", 16.603, 1., 53.28, 0.397}, 
 {"CAF", "Africa", "Central African Republic", "2020-07-12", 4288., 0., 
  45.571, 53., 0., 0.714, 887.828, 0., 9.436, 10.974, 0., 0.148, 0.72, "", 
  "", "", "", "", "", "", "", "", "", "", "", "", "", "", "", "", "", "", "", 
  "", "", "", "", "", "", 64.81, 4.829764*^6, 7.479, 18.3, 3.655, 2.251, 
  661.24, "", 435.727, 6.1, "", "", 16.603, 1., 53.28, 0.397}, 
 {"CAF", "Africa", "Central African Republic", "2020-07-13", 4321., 33., 
  41.143, 53., 0., 0.143, 894.661, 6.833, 8.519, 10.974, 0., 0.03, 0.71, "", 
  "", "", "", "", "", "", "", "", "", "", "", "", "", "", "", "", "", "", "", 
  "", "", "", "", "", "", 64.81, 4.829764*^6, 7.479, 18.3, 3.655, 2.251, 
  661.24, "", 435.727, 6.1, "", "", 16.603, 1., 53.28, 0.397}, 
 {"CAF", "Africa", "Central African Republic", "2020-07-14", 4356., 35., 
  40.714, 53., 0., 0.143, 901.907, 7.247, 8.43, 10.974, 0., 0.03, 0.7, "", 
  "", "", "", "", "", "", "", "", "", "", "", "", "", "", "", "", "", "", "", 
  "", "", "", "", "", "", 53.7, 4.829764*^6, 7.479, 18.3, 3.655, 2.251, 
  661.24, "", 435.727, 6.1, "", "", 16.603, 1., 53.28, 0.397}, 
 {"CAF", "Africa", "Central African Republic", "2020-07-15", 4362., 6., 
  36.143, 53., 0., 0.143, 903.15, 1.242, 7.483, 10.974, 0., 0.03, 0.69, "", 
  "", "", "", "", "", "", "", "", "", "", "", "", "", "", "", "", "", "", "", 
  "", "", "", "", "", "", 50., 4.829764*^6, 7.479, 18.3, 3.655, 2.251, 
  661.24, "", 435.727, 6.1, "", "", 16.603, 1., 53.28, 0.397}, 
 {"CAF", "Africa", "Central African Republic", "2020-07-16", 4373., 11., 
  24.714, 53., 0., 0.143, 905.427, 2.278, 5.117, 10.974, 0., 0.03, 0.68, "", 
  "", "", "", "", "", "", "", "", "", "", "", "", "", "", "", "", "", "", "", 
  "", "", "", "", "", "", 50., 4.829764*^6, 7.479, 18.3, 3.655, 2.251, 
  661.24, "", 435.727, 6.1, "", "", 16.603, 1., 53.28, 0.397}, 
 {"CAF", "Africa", "Central African Republic", "2020-07-17", 4389., 16., 
  18.571, 53., 0., 0., 908.74, 3.313, 3.845, 10.974, 0., 0., 0.68, "", "", 
  "", "", "", "", "", "", "", "", "", "", "", "", "", "", "", "", "", "", "", 
  "", "", "", "", "", 50., 4.829764*^6, 7.479, 18.3, 3.655, 2.251, 661.24, 
  "", 435.727, 6.1, "", "", 16.603, 1., 53.28, 0.397}, 
 {"CAF", "Africa", "Central African Republic", "2020-07-18", 4485., 96., 
  28.143, 55., 2., 0.286, 928.617, 19.877, 5.827, 11.388, 0.414, 0.059, 0.67, 
  "", "", "", "", "", "", "", "", "", "", "", "", "", "", "", "", "", "", "", 
  "", "", "", "", "", "", "", 50., 4.829764*^6, 7.479, 18.3, 3.655, 2.251, 
  661.24, "", 435.727, 6.1, "", "", 16.603, 1., 53.28, 0.397}, 
 {"CAF", "Africa", "Central African Republic", "2020-07-19", 4485., 0., 
  28.143, 55., 0., 0.286, 928.617, 0., 5.827, 11.388, 0., 0.059, 0.66, "", 
  "", "", "", "", "", "", "", "", "", "", "", "", "", "", "", "", "", "", "", 
  "", "", "", "", "", "", 50., 4.829764*^6, 7.479, 18.3, 3.655, 2.251, 
  661.24, "", 435.727, 6.1, "", "", 16.603, 1., 53.28, 0.397}, 
 {"CAF", "Africa", "Central African Republic", "2020-07-20", 4548., 63., 
  32.429, 55., 0., 0.286, 941.661, 13.044, 6.714, 11.388, 0., 0.059, 0.64, 
  "", "", "", "", "", "", "", "", "", "", "", "", "", "", "", "", "", "", "", 
  "", "", "", "", "", "", "", 50., 4.829764*^6, 7.479, 18.3, 3.655, 2.251, 
  661.24, "", 435.727, 6.1, "", "", 16.603, 1., 53.28, 0.397}, 
 {"CAF", "Africa", "Central African Republic", "2020-07-21", 4561., 13., 
  29.286, 55., 0., 0.286, 944.353, 2.692, 6.064, 11.388, 0., 0.059, 0.63, "", 
  "", "", "", "", "", "", "", "", "", "", "", "", "", "", "", "", "", "", "", 
  "", "", "", "", "", "", 50., 4.829764*^6, 7.479, 18.3, 3.655, 2.251, 
  661.24, "", 435.727, 6.1, "", "", 16.603, 1., 53.28, 0.397}, 
 {"CAF", "Africa", "Central African Republic", "2020-07-22", 4574., 13., 
  30.286, 57., 2., 0.571, 947.044, 2.692, 6.271, 11.802, 0.414, 0.118, 0.61, 
  "", "", "", "", "", "", "", "", "", "", "", "", "", "", "", "", "", "", "", 
  "", "", "", "", "", "", "", 50., 4.829764*^6, 7.479, 18.3, 3.655, 2.251, 
  661.24, "", 435.727, 6.1, "", "", 16.603, 1., 53.28, 0.397}, 
 {"CAF", "Africa", "Central African Republic", "2020-07-23", 4590., 16., 31., 
  58., 1., 0.714, 950.357, 3.313, 6.419, 12.009, 0.207, 0.148, 0.59, "", "", 
  "", "", "", "", "", "", "", "", "", "", "", "", "", "", "", "", "", "", "", 
  "", "", "", "", "", 50., 4.829764*^6, 7.479, 18.3, 3.655, 2.251, 661.24, 
  "", 435.727, 6.1, "", "", 16.603, 1., 53.28, 0.397}, 
 {"CAF", "Africa", "Central African Republic", "2020-07-24", 4593., 3., 
  29.143, 59., 1., 0.857, 950.978, 0.621, 6.034, 12.216, 0.207, 0.177, 0.58, 
  "", "", "", "", "", "", "", "", "", "", "", "", "", "", "", "", "", "", "", 
  "", "", "", "", "", "", "", 50.93, 4.829764*^6, 7.479, 18.3, 3.655, 2.251, 
  661.24, "", 435.727, 6.1, "", "", 16.603, 1., 53.28, 0.397}, 
 {"CAF", "Africa", "Central African Republic", "2020-07-25", 4598., 5., 
  16.143, 59., 0., 0.571, 952.013, 1.035, 3.342, 12.216, 0., 0.118, 0.57, "", 
  "", "", "", "", "", "", "", "", "", "", "", "", "", "", "", "", "", "", "", 
  "", "", "", "", "", "", 50.93, 4.829764*^6, 7.479, 18.3, 3.655, 2.251, 
  661.24, "", 435.727, 6.1, "", "", 16.603, 1., 53.28, 0.397}, 
 {"CAF", "Africa", "Central African Republic", "2020-07-26", 4599., 1., 
  16.286, 59., 0., 0.571, 952.22, 0.207, 3.372, 12.216, 0., 0.118, 0.56, "", 
  "", "", "", "", "", "", "", "", "", "", "", "", "", "", "", "", "", "", "", 
  "", "", "", "", "", "", 50.93, 4.829764*^6, 7.479, 18.3, 3.655, 2.251, 
  661.24, "", 435.727, 6.1, "", "", 16.603, 1., 53.28, 0.397}, 
 {"CAF", "Africa", "Central African Republic", "2020-07-27", 4599., 0., 
  7.286, 59., 0., 0.571, 952.22, 0., 1.509, 12.216, 0., 0.118, 0.55, "", "", 
  "", "", "", "", "", "", "", "", "", "", "", "", "", "", "", "", "", "", "", 
  "", "", "", "", "", 50.93, 4.829764*^6, 7.479, 18.3, 3.655, 2.251, 661.24, 
  "", 435.727, 6.1, "", "", 16.603, 1., 53.28, 0.397}, 
 {"CAF", "Africa", "Central African Republic", "2020-07-28", 4599., 0., 
  5.429, 59., 0., 0.571, 952.22, 0., 1.124, 12.216, 0., 0.118, 0.54, "", "", 
  "", "", "", "", "", "", "", "", "", "", "", "", "", "", "", "", "", "", "", 
  "", "", "", "", "", 50.93, 4.829764*^6, 7.479, 18.3, 3.655, 2.251, 661.24, 
  "", 435.727, 6.1, "", "", 16.603, 1., 53.28, 0.397}, 
 {"CAF", "Africa", "Central African Republic", "2020-07-29", 4605., 6., 
  4.429, 59., 0., 0.286, 953.463, 1.242, 0.917, 12.216, 0., 0.059, 0.54, "", 
  "", "", "", "", "", "", "", "", "", "", "", "", "", "", "", "", "", "", "", 
  "", "", "", "", "", "", 50.93, 4.829764*^6, 7.479, 18.3, 3.655, 2.251, 
  661.24, "", 435.727, 6.1, "", "", 16.603, 1., 53.28, 0.397}, 
 {"CAF", "Africa", "Central African Republic", "2020-07-30", 4605., 0., 
  2.143, 59., 0., 0.143, 953.463, 0., 0.444, 12.216, 0., 0.03, 0.53, "", "", 
  "", "", "", "", "", "", "", "", "", "", "", "", "", "", "", "", "", "", "", 
  "", "", "", "", "", 50.93, 4.829764*^6, 7.479, 18.3, 3.655, 2.251, 661.24, 
  "", 435.727, 6.1, "", "", 16.603, 1., 53.28, 0.397}, 
 {"CAF", "Africa", "Central African Republic", "2020-07-31", 4608., 3., 
  2.143, 59., 0., 0., 954.084, 0.621, 0.444, 12.216, 0., 0., 0.53, "", "", 
  "", "", "", "", "", "", "", "", "", "", "", "", "", "", "", "", "", "", "", 
  "", "", "", "", "", 50.93, 4.829764*^6, 7.479, 18.3, 3.655, 2.251, 661.24, 
  "", 435.727, 6.1, "", "", 16.603, 1., 53.28, 0.397}, 
 {"CAF", "Africa", "Central African Republic", "2020-08-01", 4614., 6., 
  2.286, 59., 0., 0., 955.326, 1.242, 0.473, 12.216, 0., 0., 0.54, "", "", 
  "", "", "", "", "", "", "", "", "", "", "", "", "", "", "", "", "", "", "", 
  "", "", "", "", "", 50.93, 4.829764*^6, 7.479, 18.3, 3.655, 2.251, 661.24, 
  "", 435.727, 6.1, "", "", 16.603, 1., 53.28, 0.397}, 
 {"CAF", "Africa", "Central African Republic", "2020-08-02", 4614., 0., 
  2.143, 59., 0., 0., 955.326, 0., 0.444, 12.216, 0., 0., 0.54, "", "", "", 
  "", "", "", "", "", "", "", "", "", "", "", "", "", "", "", "", "", "", "", 
  "", "", "", "", 50.93, 4.829764*^6, 7.479, 18.3, 3.655, 2.251, 661.24, "", 
  435.727, 6.1, "", "", 16.603, 1., 53.28, 0.397}, 
 {"CAF", "Africa", "Central African Republic", "2020-08-03", 4614., 0., 
  2.143, 59., 0., 0., 955.326, 0., 0.444, 12.216, 0., 0., 0.54, "", "", "", 
  "", "", "", "", "", "", "", "", "", "", "", "", "", "", "", "", "", "", "", 
  "", "", "", "", 50.93, 4.829764*^6, 7.479, 18.3, 3.655, 2.251, 661.24, "", 
  435.727, 6.1, "", "", 16.603, 1., 53.28, 0.397}, 
 {"CAF", "Africa", "Central African Republic", "2020-08-04", 4618., 4., 
  2.714, 59., 0., 0., 956.154, 0.828, 0.562, 12.216, 0., 0., 0.55, "", "", 
  "", "", "", "", "", "", "", "", "", "", "", "", "", "", "", "", "", "", "", 
  "", "", "", "", "", 50.93, 4.829764*^6, 7.479, 18.3, 3.655, 2.251, 661.24, 
  "", 435.727, 6.1, "", "", 16.603, 1., 53.28, 0.397}, 
 {"CAF", "Africa", "Central African Republic", "2020-08-05", 4618., 0., 
  1.857, 59., 0., 0., 956.154, 0., 0.385, 12.216, 0., 0., 0.55, "", "", "", 
  "", "", "", "", "", "", "", "", "", "", "", "", "", "", "", "", "", "", "", 
  "", "", "", "", 50.93, 4.829764*^6, 7.479, 18.3, 3.655, 2.251, 661.24, "", 
  435.727, 6.1, "", "", 16.603, 1., 53.28, 0.397}, 
 {"CAF", "Africa", "Central African Republic", "2020-08-06", 4620., 2., 
  2.143, 59., 0., 0., 956.568, 0.414, 0.444, 12.216, 0., 0., 0.56, "", "", 
  "", "", "", "", "", "", "", "", "", "", "", "", "", "", "", "", "", "", "", 
  "", "", "", "", "", 50.93, 4.829764*^6, 7.479, 18.3, 3.655, 2.251, 661.24, 
  "", 435.727, 6.1, "", "", 16.603, 1., 53.28, 0.397}, 
 {"CAF", "Africa", "Central African Republic", "2020-08-07", 4641., 21., 
  4.714, 59., 0., 0., 960.917, 4.348, 0.976, 12.216, 0., 0., 0.57, "", "", 
  "", "", "", "", "", "", "", "", "", "", "", "", "", "", "", "", "", "", "", 
  "", "", "", "", "", 50.93, 4.829764*^6, 7.479, 18.3, 3.655, 2.251, 661.24, 
  "", 435.727, 6.1, "", "", 16.603, 1., 53.28, 0.397}, 
 {"CAF", "Africa", "Central African Republic", "2020-08-08", 4641., 0., 
  3.857, 59., 0., 0., 960.917, 0., 0.799, 12.216, 0., 0., 0.57, "", "", "", 
  "", "", "", "", "", "", "", "", "", "", "", "", "", "", "", "", "", "", "", 
  "", "", "", "", 50.93, 4.829764*^6, 7.479, 18.3, 3.655, 2.251, 661.24, "", 
  435.727, 6.1, "", "", 16.603, 1., 53.28, 0.397}, 
 {"CAF", "Africa", "Central African Republic", "2020-08-09", 4641., 0., 
  3.857, 60., 1., 0.143, 960.917, 0., 0.799, 12.423, 0.207, 0.03, 0.56, "", 
  "", "", "", "", "", "", "", "", "", "", "", "", "", "", "", "", "", "", "", 
  "", "", "", "", "", "", 50.93, 4.829764*^6, 7.479, 18.3, 3.655, 2.251, 
  661.24, "", 435.727, 6.1, "", "", 16.603, 1., 53.28, 0.397}, 
 {"CAF", "Africa", "Central African Republic", "2020-08-10", 4641., 0., 
  3.857, 60., 0., 0.143, 960.917, 0., 0.799, 12.423, 0., 0.03, 0.56, "", "", 
  "", "", "", "", "", "", "", "", "", "", "", "", "", "", "", "", "", "", "", 
  "", "", "", "", "", 50.93, 4.829764*^6, 7.479, 18.3, 3.655, 2.251, 661.24, 
  "", 435.727, 6.1, "", "", 16.603, 1., 53.28, 0.397}, 
 {"CAF", "Africa", "Central African Republic", "2020-08-11", 4645., 4., 
  3.857, 61., 1., 0.286, 961.745, 0.828, 0.799, 12.63, 0.207, 0.059, 0.56, 
  "", "", "", "", "", "", "", "", "", "", "", "", "", "", "", "", "", "", "", 
  "", "", "", "", "", "", "", 50.93, 4.829764*^6, 7.479, 18.3, 3.655, 2.251, 
  661.24, "", 435.727, 6.1, "", "", 16.603, 1., 53.28, 0.397}, 
 {"CAF", "Africa", "Central African Republic", "2020-08-12", 4652., 7., 
  4.857, 61., 0., 0.286, 963.194, 1.449, 1.006, 12.63, 0., 0.059, 0.56, "", 
  "", "", "", "", "", "", "", "", "", "", "", "", "", "", "", "", "", "", "", 
  "", "", "", "", "", "", 50.93, 4.829764*^6, 7.479, 18.3, 3.655, 2.251, 
  661.24, "", 435.727, 6.1, "", "", 16.603, 1., 53.28, 0.397}, 
 {"CAF", "Africa", "Central African Republic", "2020-08-13", 4652., 0., 
  4.571, 61., 0., 0.286, 963.194, 0., 0.947, 12.63, 0., 0.059, 0.55, "", "", 
  "", "", "", "", "", "", "", "", "", "", "", "", "", "", "", "", "", "", "", 
  "", "", "", "", "", 50.93, 4.829764*^6, 7.479, 18.3, 3.655, 2.251, 661.24, 
  "", 435.727, 6.1, "", "", 16.603, 1., 53.28, 0.397}, 
 {"CAF", "Africa", "Central African Republic", "2020-08-14", 4652., 0., 
  1.571, 61., 0., 0.286, 963.194, 0., 0.325, 12.63, 0., 0.059, 0.55, "", "", 
  "", "", "", "", "", "", "", "", "", "", "", "", "", "", "", "", "", "", "", 
  "", "", "", "", "", 50.93, 4.829764*^6, 7.479, 18.3, 3.655, 2.251, 661.24, 
  "", 435.727, 6.1, "", "", 16.603, 1., 53.28, 0.397}, 
 {"CAF", "Africa", "Central African Republic", "2020-08-15", 4652., 0., 
  1.571, 61., 0., 0.286, 963.194, 0., 0.325, 12.63, 0., 0.059, 0.55, "", "", 
  "", "", "", "", "", "", "", "", "", "", "", "", "", "", "", "", "", "", "", 
  "", "", "", "", "", 50.93, 4.829764*^6, 7.479, 18.3, 3.655, 2.251, 661.24, 
  "", 435.727, 6.1, "", "", 16.603, 1., 53.28, 0.397}, 
 {"CAF", "Africa", "Central African Republic", "2020-08-16", 4652., 0., 
  1.571, 61., 0., 0.143, 963.194, 0., 0.325, 12.63, 0., 0.03, 0.55, "", "", 
  "", "", "", "", "", "", "", "", "", "", "", "", "", "", "", "", "", "", "", 
  "", "", "", "", "", 50.93, 4.829764*^6, 7.479, 18.3, 3.655, 2.251, 661.24, 
  "", 435.727, 6.1, "", "", 16.603, 1., 53.28, 0.397}, 
 {"CAF", "Africa", "Central African Republic", "2020-08-17", 4667., 15., 
  3.714, 61., 0., 0.143, 966.3, 3.106, 0.769, 12.63, 0., 0.03, 0.56, "", "", 
  "", "", "", "", "", "", "", "", "", "", "", "", "", "", "", "", "", "", "", 
  "", "", "", "", "", 50.93, 4.829764*^6, 7.479, 18.3, 3.655, 2.251, 661.24, 
  "", 435.727, 6.1, "", "", 16.603, 1., 53.28, 0.397}, 
 {"CAF", "Africa", "Central African Republic", "2020-08-18", 4679., 12., 
  4.857, 61., 0., 0., 968.784, 2.485, 1.006, 12.63, 0., 0., 0.56, "", "", "", 
  "", "", "", "", "", "", "", "", "", "", "", "", "", "", "", "", "", "", "", 
  "", "", "", "", 50.93, 4.829764*^6, 7.479, 18.3, 3.655, 2.251, 661.24, "", 
  435.727, 6.1, "", "", 16.603, 1., 53.28, 0.397}, 
 {"CAF", "Africa", "Central African Republic", "2020-08-19", 4679., 0., 
  3.857, 61., 0., 0., 968.784, 0., 0.799, 12.63, 0., 0., 0.56, "", "", "", 
  "", "", "", "", "", "", "", "", "", "", "", "", "", "", "", "", "", "", "", 
  "", "", "", "", 50.93, 4.829764*^6, 7.479, 18.3, 3.655, 2.251, 661.24, "", 
  435.727, 6.1, "", "", 16.603, 1., 53.28, 0.397}, 
 {"CAF", "Africa", "Central African Republic", "2020-08-20", 4679., 0., 
  3.857, 61., 0., 0., 968.784, 0., 0.799, 12.63, 0., 0., 0.55, "", "", "", 
  "", "", "", "", "", "", "", "", "", "", "", "", "", "", "", "", "", "", "", 
  "", "", "", "", 50.93, 4.829764*^6, 7.479, 18.3, 3.655, 2.251, 661.24, "", 
  435.727, 6.1, "", "", 16.603, 1., 53.28, 0.397}, 
 {"CAF", "Africa", "Central African Republic", "2020-08-21", 4679., 0., 
  3.857, 61., 0., 0., 968.784, 0., 0.799, 12.63, 0., 0., 0.55, "", "", "", 
  "", "", "", "", "", "", "", "", "", "", "", "", "", "", "", "", "", "", "", 
  "", "", "", "", 50.93, 4.829764*^6, 7.479, 18.3, 3.655, 2.251, 661.24, "", 
  435.727, 6.1, "", "", 16.603, 1., 53.28, 0.397}, 
 {"CAF", "Africa", "Central African Republic", "2020-08-22", 4679., 0., 
  3.857, 61., 0., 0., 968.784, 0., 0.799, 12.63, 0., 0., 0.56, "", "", "", 
  "", "", "", "", "", "", "", "", "", "", "", "", "", "", "", "", "", "", "", 
  "", "", "", "", 50.93, 4.829764*^6, 7.479, 18.3, 3.655, 2.251, 661.24, "", 
  435.727, 6.1, "", "", 16.603, 1., 53.28, 0.397}, 
 {"CAF", "Africa", "Central African Republic", "2020-08-23", 4679., 0., 
  3.857, 61., 0., 0., 968.784, 0., 0.799, 12.63, 0., 0., 0.56, "", "", "", 
  "", "", "", "", "", "", "", "", "", "", "", "", "", "", "", "", "", "", "", 
  "", "", "", "", 50.93, 4.829764*^6, 7.479, 18.3, 3.655, 2.251, 661.24, "", 
  435.727, 6.1, "", "", 16.603, 1., 53.28, 0.397}, 
 {"CAF", "Africa", "Central African Republic", "2020-08-24", 4679., 0., 
  1.714, 61., 0., 0., 968.784, 0., 0.355, 12.63, 0., 0., 0.57, "", "", "", 
  "", "", "", "", "", "", "", "", "", "", "", "", "", "", "", "", "", "", "", 
  "", "", "", "", 50.93, 4.829764*^6, 7.479, 18.3, 3.655, 2.251, 661.24, "", 
  435.727, 6.1, "", "", 16.603, 1., 53.28, 0.397}, 
 {"CAF", "Africa", "Central African Republic", "2020-08-25", 4691., 12., 
  1.714, 61., 0., 0., 971.269, 2.485, 0.355, 12.63, 0., 0., 0.58, "", "", "", 
  "", "", "", "", "", "", "", "", "", "", "", "", "", "", "", "", "", "", "", 
  "", "", "", "", 50.93, 4.829764*^6, 7.479, 18.3, 3.655, 2.251, 661.24, "", 
  435.727, 6.1, "", "", 16.603, 1., 53.28, 0.397}, 
 {"CAF", "Africa", "Central African Republic", "2020-08-26", 4698., 7., 
  2.714, 61., 0., 0., 972.718, 1.449, 0.562, 12.63, 0., 0., 0.59, "", "", "", 
  "", "", "", "", "", "", "", "", "", "", "", "", "", "", "", "", "", "", "", 
  "", "", "", "", 50.93, 4.829764*^6, 7.479, 18.3, 3.655, 2.251, 661.24, "", 
  435.727, 6.1, "", "", 16.603, 1., 53.28, 0.397}, 
 {"CAF", "Africa", "Central African Republic", "2020-08-27", 4698., 0., 
  2.714, 61., 0., 0., 972.718, 0., 0.562, 12.63, 0., 0., 0.59, "", "", "", 
  "", "", "", "", "", "", "", "", "", "", "", "", "", "", "", "", "", "", "", 
  "", "", "", "", 50.93, 4.829764*^6, 7.479, 18.3, 3.655, 2.251, 661.24, "", 
  435.727, 6.1, "", "", 16.603, 1., 53.28, 0.397}, 
 {"CAF", "Africa", "Central African Republic", "2020-08-28", 4700., 2., 3., 
  61., 0., 0., 973.132, 0.414, 0.621, 12.63, 0., 0., 0.6, "", "", "", "", "", 
  "", "", "", "", "", "", "", "", "", "", "", "", "", "", "", "", "", "", "", 
  "", "", 50.93, 4.829764*^6, 7.479, 18.3, 3.655, 2.251, 661.24, "", 435.727, 
  6.1, "", "", 16.603, 1., 53.28, 0.397}, 
 {"CAF", "Africa", "Central African Republic", "2020-08-29", 4700., 0., 3., 
  61., 0., 0., 973.132, 0., 0.621, 12.63, 0., 0., 0.6, "", "", "", "", "", 
  "", "", "", "", "", "", "", "", "", "", "", "", "", "", "", "", "", "", "", 
  "", "", 50.93, 4.829764*^6, 7.479, 18.3, 3.655, 2.251, 661.24, "", 435.727, 
  6.1, "", "", 16.603, 1., 53.28, 0.397}, 
 {"CAF", "Africa", "Central African Republic", "2020-08-30", 4700., 0., 3., 
  61., 0., 0., 973.132, 0., 0.621, 12.63, 0., 0., 0.61, "", "", "", "", "", 
  "", "", "", "", "", "", "", "", "", "", "", "", "", "", "", "", "", "", "", 
  "", "", 50.93, 4.829764*^6, 7.479, 18.3, 3.655, 2.251, 661.24, "", 435.727, 
  6.1, "", "", 16.603, 1., 53.28, 0.397}, 
 {"CAF", "Africa", "Central African Republic", "2020-08-31", 4711., 11., 
  4.571, 62., 1., 0.143, 975.41, 2.278, 0.947, 12.837, 0.207, 0.03, 0.62, "", 
  "", "", "", "", "", "", "", "", "", "", "", "", "", "", "", "", "", "", "", 
  "", "", "", "", "", "", 50.93, 4.829764*^6, 7.479, 18.3, 3.655, 2.251, 
  661.24, "", 435.727, 6.1, "", "", 16.603, 1., 53.28, 0.397}, 
 {"CAF", "Africa", "Central African Republic", "2020-09-01", 4711., 0., 
  2.857, 62., 0., 0.143, 975.41, 0., 0.592, 12.837, 0., 0.03, 0.62, "", "", 
  "", "", "", "", "", "", "", "", "", "", "", "", "", "", "", "", "", "", "", 
  "", "", "", "", "", 50.93, 4.829764*^6, 7.479, 18.3, 3.655, 2.251, 661.24, 
  "", 435.727, 6.1, "", "", 16.603, 1., 53.28, 0.397}, 
 {"CAF", "Africa", "Central African Republic", "2020-09-02", 4712., 1., 2., 
  62., 0., 0.143, 975.617, 0.207, 0.414, 12.837, 0., 0.03, 0.61, "", "", "", 
  "", "", "", "", "", "", "", "", "", "", "", "", "", "", "", "", "", "", "", 
  "", "", "", "", 50.93, 4.829764*^6, 7.479, 18.3, 3.655, 2.251, 661.24, "", 
  435.727, 6.1, "", "", 16.603, 1., 53.28, 0.397}, 
 {"CAF", "Africa", "Central African Republic", "2020-09-03", 4729., 17., 
  4.429, 62., 0., 0.143, 979.137, 3.52, 0.917, 12.837, 0., 0.03, 0.61, "", 
  "", "", "", "", "", "", "", "", "", "", "", "", "", "", "", "", "", "", "", 
  "", "", "", "", "", "", 50.93, 4.829764*^6, 7.479, 18.3, 3.655, 2.251, 
  661.24, "", 435.727, 6.1, "", "", 16.603, 1., 53.28, 0.397}, 
 {"CAF", "Africa", "Central African Republic", "2020-09-04", 4729., 0., 
  4.143, 62., 0., 0.143, 979.137, 0., 0.858, 12.837, 0., 0.03, 0.61, "", "", 
  "", "", "", "", "", "", "", "", "", "", "", "", "", "", "", "", "", "", "", 
  "", "", "", "", "", 50.93, 4.829764*^6, 7.479, 18.3, 3.655, 2.251, 661.24, 
  "", 435.727, 6.1, "", "", 16.603, 1., 53.28, 0.397}, 
 {"CAF", "Africa", "Central African Republic", "2020-09-05", 4729., 0., 
  4.143, 62., 0., 0.143, 979.137, 0., 0.858, 12.837, 0., 0.03, 0.61, "", "", 
  "", "", "", "", "", "", "", "", "", "", "", "", "", "", "", "", "", "", "", 
  "", "", "", "", "", 50.93, 4.829764*^6, 7.479, 18.3, 3.655, 2.251, 661.24, 
  "", 435.727, 6.1, "", "", 16.603, 1., 53.28, 0.397}, 
 {"CAF", "Africa", "Central African Republic", "2020-09-06", 4729., 0., 
  4.143, 62., 0., 0.143, 979.137, 0., 0.858, 12.837, 0., 0.03, 0.61, "", "", 
  "", "", "", "", "", "", "", "", "", "", "", "", "", "", "", "", "", "", "", 
  "", "", "", "", "", 50.93, 4.829764*^6, 7.479, 18.3, 3.655, 2.251, 661.24, 
  "", 435.727, 6.1, "", "", 16.603, 1., 53.28, 0.397}, 
 {"CAF", "Africa", "Central African Republic", "2020-09-07", 4729., 0., 
  2.571, 62., 0., 0., 979.137, 0., 0.532, 12.837, 0., 0., 0.61, "", "", "", 
  "", "", "", "", "", "", "", "", "", "", "", "", "", "", "", "", "", "", "", 
  "", "", "", "", 50.93, 4.829764*^6, 7.479, 18.3, 3.655, 2.251, 661.24, "", 
  435.727, 6.1, "", "", 16.603, 1., 53.28, 0.397}, 
 {"CAF", "Africa", "Central African Republic", "2020-09-08", 4735., 6., 
  3.429, 62., 0., 0., 980.379, 1.242, 0.71, 12.837, 0., 0., 0.62, "", "", "", 
  "", "", "", "", "", "", "", "", "", "", "", "", "", "", "", "", "", "", "", 
  "", "", "", "", 50.93, 4.829764*^6, 7.479, 18.3, 3.655, 2.251, 661.24, "", 
  435.727, 6.1, "", "", 16.603, 1., 53.28, 0.397}, 
 {"CAF", "Africa", "Central African Republic", "2020-09-09", 4736., 1., 
  3.429, 62., 0., 0., 980.586, 0.207, 0.71, 12.837, 0., 0., 0.62, "", "", "", 
  "", "", "", "", "", "", "", "", "", "", "", "", "", "", "", "", "", "", "", 
  "", "", "", "", 50.93, 4.829764*^6, 7.479, 18.3, 3.655, 2.251, 661.24, "", 
  435.727, 6.1, "", "", 16.603, 1., 53.28, 0.397}, 
 {"CAF", "Africa", "Central African Republic", "2020-09-10", 4747., 11., 
  2.571, 62., 0., 0., 982.864, 2.278, 0.532, 12.837, 0., 0., 0.62, "", "", 
  "", "", "", "", "", "", "", "", "", "", "", "", "", "", "", "", "", "", "", 
  "", "", "", "", "", 50.93, 4.829764*^6, 7.479, 18.3, 3.655, 2.251, 661.24, 
  "", 435.727, 6.1, "", "", 16.603, 1., 53.28, 0.397}, 
 {"CAF", "Africa", "Central African Republic", "2020-09-11", 4749., 2., 
  2.857, 62., 0., 0., 983.278, 0.414, 0.592, 12.837, 0., 0., 0.61, "", "", 
  "", "", "", "", "", "", "", "", "", "", "", "", "", "", "", "", "", "", "", 
  "", "", "", "", "", 50.93, 4.829764*^6, 7.479, 18.3, 3.655, 2.251, 661.24, 
  "", 435.727, 6.1, "", "", 16.603, 1., 53.28, 0.397}, 
 {"CAF", "Africa", "Central African Republic", "2020-09-12", 4749., 0., 
  2.857, 62., 0., 0., 983.278, 0., 0.592, 12.837, 0., 0., 0.6, "", "", "", 
  "", "", "", "", "", "", "", "", "", "", "", "", "", "", "", "", "", "", "", 
  "", "", "", "", 50.93, 4.829764*^6, 7.479, 18.3, 3.655, 2.251, 661.24, "", 
  435.727, 6.1, "", "", 16.603, 1., 53.28, 0.397}, 
 {"CAF", "Africa", "Central African Republic", "2020-09-13", 4749., 0., 
  2.857, 62., 0., 0., 983.278, 0., 0.592, 12.837, 0., 0., 0.59, "", "", "", 
  "", "", "", "", "", "", "", "", "", "", "", "", "", "", "", "", "", "", "", 
  "", "", "", "", 50.93, 4.829764*^6, 7.479, 18.3, 3.655, 2.251, 661.24, "", 
  435.727, 6.1, "", "", 16.603, 1., 53.28, 0.397}, 
 {"CAF", "Africa", "Central African Republic", "2020-09-14", 4772., 23., 
  6.143, 62., 0., 0., 988.04, 4.762, 1.272, 12.837, 0., 0., 0.58, "", "", "", 
  "", "", "", "", "", "", "", "", "", "", "", "", "", "", "", "", "", "", "", 
  "", "", "", "", 50.93, 4.829764*^6, 7.479, 18.3, 3.655, 2.251, 661.24, "", 
  435.727, 6.1, "", "", 16.603, 1., 53.28, 0.397}, 
 {"CAF", "Africa", "Central African Republic", "2020-09-15", 4772., 0., 
  5.286, 62., 0., 0., 988.04, 0., 1.094, 12.837, 0., 0., 0.57, "", "", "", 
  "", "", "", "", "", "", "", "", "", "", "", "", "", "", "", "", "", "", "", 
  "", "", "", "", 56.48, 4.829764*^6, 7.479, 18.3, 3.655, 2.251, 661.24, "", 
  435.727, 6.1, "", "", 16.603, 1., 53.28, 0.397}, 
 {"CAF", "Africa", "Central African Republic", "2020-09-16", 4782., 10., 
  6.571, 62., 0., 0., 990.11, 2.07, 1.361, 12.837, 0., 0., 0.56, "", "", "", 
  "", "", "", "", "", "", "", "", "", "", "", "", "", "", "", "", "", "", "", 
  "", "", "", "", 56.48, 4.829764*^6, 7.479, 18.3, 3.655, 2.251, 661.24, "", 
  435.727, 6.1, "", "", 16.603, 1., 53.28, 0.397}, 
 {"CAF", "Africa", "Central African Republic", "2020-09-17", 4782., 0., 5., 
  62., 0., 0., 990.11, 0., 1.035, 12.837, 0., 0., 0.55, "", "", "", "", "", 
  "", "", "", "", "", "", "", "", "", "", "", "", "", "", "", "", "", "", "", 
  "", "", 56.48, 4.829764*^6, 7.479, 18.3, 3.655, 2.251, 661.24, "", 435.727, 
  6.1, "", "", 16.603, 1., 53.28, 0.397}, 
 {"CAF", "Africa", "Central African Republic", "2020-09-18", 4786., 4., 
  5.286, 62., 0., 0., 990.939, 0.828, 1.094, 12.837, 0., 0., 0.54, "", "", 
  "", "", "", "", "", "", "", "", "", "", "", "", "", "", "", "", "", "", "", 
  "", "", "", "", "", 56.48, 4.829764*^6, 7.479, 18.3, 3.655, 2.251, 661.24, 
  "", 435.727, 6.1, "", "", 16.603, 1., 53.28, 0.397}, 
 {"CAF", "Africa", "Central African Republic", "2020-09-19", 4786., 0., 
  5.286, 62., 0., 0., 990.939, 0., 1.094, 12.837, 0., 0., 0.52, "", "", "", 
  "", "", "", "", "", "", "", "", "", "", "", "", "", "", "", "", "", "", "", 
  "", "", "", "", 56.48, 4.829764*^6, 7.479, 18.3, 3.655, 2.251, 661.24, "", 
  435.727, 6.1, "", "", 16.603, 1., 53.28, 0.397}, 
 {"CAF", "Africa", "Central African Republic", "2020-09-20", 4786., 0., 
  5.286, 62., 0., 0., 990.939, 0., 1.094, 12.837, 0., 0., 0.52, "", "", "", 
  "", "", "", "", "", "", "", "", "", "", "", "", "", "", "", "", "", "", "", 
  "", "", "", "", 56.48, 4.829764*^6, 7.479, 18.3, 3.655, 2.251, 661.24, "", 
  435.727, 6.1, "", "", 16.603, 1., 53.28, 0.397}, 
 {"CAF", "Africa", "Central African Republic", "2020-09-21", 4786., 0., 2., 
  62., 0., 0., 990.939, 0., 0.414, 12.837, 0., 0., 0.51, "", "", "", "", "", 
  "", "", "", "", "", "", "", "", "", "", "", "", "", "", "", "", "", "", "", 
  "", "", 56.48, 4.829764*^6, 7.479, 18.3, 3.655, 2.251, 661.24, "", 435.727, 
  6.1, "", "", 16.603, 1., 53.28, 0.397}, 
 {"CAF", "Africa", "Central African Republic", "2020-09-22", 4802., 16., 
  4.286, 62., 0., 0., 994.251, 3.313, 0.887, 12.837, 0., 0., 0.5, "", "", "", 
  "", "", "", "", "", "", "", "", "", "", "", "", "", "", "", "", "", "", "", 
  "", "", "", "", 56.48, 4.829764*^6, 7.479, 18.3, 3.655, 2.251, 661.24, "", 
  435.727, 6.1, "", "", 16.603, 1., 53.28, 0.397}, 
 {"CAF", "Africa", "Central African Republic", "2020-09-23", 4802., 0., 
  2.857, 62., 0., 0., 994.251, 0., 0.592, 12.837, 0., 0., 0.5, "", "", "", 
  "", "", "", "", "", "", "", "", "", "", "", "", "", "", "", "", "", "", "", 
  "", "", "", "", 56.48, 4.829764*^6, 7.479, 18.3, 3.655, 2.251, 661.24, "", 
  435.727, 6.1, "", "", 16.603, 1., 53.28, 0.397}, 
 {"CAF", "Africa", "Central African Republic", "2020-09-24", 4804., 2., 
  3.143, 62., 0., 0., 994.666, 0.414, 0.651, 12.837, 0., 0., 0.49, "", "", 
  "", "", "", "", "", "", "", "", "", "", "", "", "", "", "", "", "", "", "", 
  "", "", "", "", "", 56.48, 4.829764*^6, 7.479, 18.3, 3.655, 2.251, 661.24, 
  "", 435.727, 6.1, "", "", 16.603, 1., 53.28, 0.397}, 
 {"CAF", "Africa", "Central African Republic", "2020-09-25", 4806., 2., 
  2.857, 62., 0., 0., 995.08, 0.414, 0.592, 12.837, 0., 0., 0.49, "", "", "", 
  "", "", "", "", "", "", "", "", "", "", "", "", "", "", "", "", "", "", "", 
  "", "", "", "", 56.48, 4.829764*^6, 7.479, 18.3, 3.655, 2.251, 661.24, "", 
  435.727, 6.1, "", "", 16.603, 1., 53.28, 0.397}, 
 {"CAF", "Africa", "Central African Republic", "2020-09-26", 4806., 0., 
  2.857, 62., 0., 0., 995.08, 0., 0.592, 12.837, 0., 0., 0.49, "", "", "", 
  "", "", "", "", "", "", "", "", "", "", "", "", "", "", "", "", "", "", "", 
  "", "", "", "", 56.48, 4.829764*^6, 7.479, 18.3, 3.655, 2.251, 661.24, "", 
  435.727, 6.1, "", "", 16.603, 1., 53.28, 0.397}, 
 {"CAF", "Africa", "Central African Republic", "2020-09-27", 4806., 0., 
  2.857, 62., 0., 0., 995.08, 0., 0.592, 12.837, 0., 0., 0.49, "", "", "", 
  "", "", "", "", "", "", "", "", "", "", "", "", "", "", "", "", "", "", "", 
  "", "", "", "", 56.48, 4.829764*^6, 7.479, 18.3, 3.655, 2.251, 661.24, "", 
  435.727, 6.1, "", "", 16.603, 1., 53.28, 0.397}, 
 {"CAF", "Africa", "Central African Republic", "2020-09-28", 4806., 0., 
  2.857, 62., 0., 0., 995.08, 0., 0.592, 12.837, 0., 0., 0.49, "", "", "", 
  "", "", "", "", "", "", "", "", "", "", "", "", "", "", "", "", "", "", "", 
  "", "", "", "", 56.48, 4.829764*^6, 7.479, 18.3, 3.655, 2.251, 661.24, "", 
  435.727, 6.1, "", "", 16.603, 1., 53.28, 0.397}, 
 {"CAF", "Africa", "Central African Republic", "2020-09-29", 4806., 0., 
  0.571, 62., 0., 0., 995.08, 0., 0.118, 12.837, 0., 0., 0.49, "", "", "", 
  "", "", "", "", "", "", "", "", "", "", "", "", "", "", "", "", "", "", "", 
  "", "", "", "", 56.48, 4.829764*^6, 7.479, 18.3, 3.655, 2.251, 661.24, "", 
  435.727, 6.1, "", "", 16.603, 1., 53.28, 0.397}, 
 {"CAF", "Africa", "Central African Republic", "2020-09-30", 4829., 23., 
  3.857, 62., 0., 0., 999.842, 4.762, 0.799, 12.837, 0., 0., 0.5, "", "", "", 
  "", "", "", "", "", "", "", "", "", "", "", "", "", "", "", "", "", "", "", 
  "", "", "", "", 56.48, 4.829764*^6, 7.479, 18.3, 3.655, 2.251, 661.24, "", 
  435.727, 6.1, "", "", 16.603, 1., 53.28, 0.397}, 
 {"CAF", "Africa", "Central African Republic", "2020-10-01", 4829., 0., 
  3.571, 62., 0., 0., 999.842, 0., 0.739, 12.837, 0., 0., 0.5, "", "", "", 
  "", "", "", "", "", "", "", "", "", "", "", "", "", "", "", "", "", "", "", 
  "", "", "", "", 56.48, 4.829764*^6, 7.479, 18.3, 3.655, 2.251, 661.24, "", 
  435.727, 6.1, "", "", 16.603, 1., 53.28, 0.397}, 
 {"CAF", "Africa", "Central African Republic", "2020-10-02", 4829., 0., 
  3.286, 62., 0., 0., 999.842, 0., 0.68, 12.837, 0., 0., 0.52, "", "", "", 
  "", "", "", "", "", "", "", "", "", "", "", "", "", "", "", "", "", "", "", 
  "", "", "", "", 56.48, 4.829764*^6, 7.479, 18.3, 3.655, 2.251, 661.24, "", 
  435.727, 6.1, "", "", 16.603, 1., 53.28, 0.397}, 
 {"CAF", "Africa", "Central African Republic", "2020-10-03", 4845., 16., 
  5.571, 62., 0., 0., 1003.155, 3.313, 1.154, 12.837, 0., 0., 0.53, "", "", 
  "", "", "", "", "", "", "", "", "", "", "", "", "", "", "", "", "", "", "", 
  "", "", "", "", "", 56.48, 4.829764*^6, 7.479, 18.3, 3.655, 2.251, 661.24, 
  "", 435.727, 6.1, "", "", 16.603, 1., 53.28, 0.397}, 
 {"CAF", "Africa", "Central African Republic", "2020-10-04", 4845., 0., 
  5.571, 62., 0., 0., 1003.155, 0., 1.154, 12.837, 0., 0., 0.52, "", "", "", 
  "", "", "", "", "", "", "", "", "", "", "", "", "", "", "", "", "", "", "", 
  "", "", "", "", 56.48, 4.829764*^6, 7.479, 18.3, 3.655, 2.251, 661.24, "", 
  435.727, 6.1, "", "", 16.603, 1., 53.28, 0.397}, 
 {"CAF", "Africa", "Central African Republic", "2020-10-05", 4845., 0., 
  5.571, 62., 0., 0., 1003.155, 0., 1.154, 12.837, 0., 0., 0.51, "", "", "", 
  "", "", "", "", "", "", "", "", "", "", "", "", "", "", "", "", "", "", "", 
  "", "", "", "", 56.48, 4.829764*^6, 7.479, 18.3, 3.655, 2.251, 661.24, "", 
  435.727, 6.1, "", "", 16.603, 1., 53.28, 0.397}, 
 {"CAF", "Africa", "Central African Republic", "2020-10-06", 4852., 7., 
  6.571, 62., 0., 0., 1004.604, 1.449, 1.361, 12.837, 0., 0., 0.51, "", "", 
  "", "", "", "", "", "", "", "", "", "", "", "", "", "", "", "", "", "", "", 
  "", "", "", "", "", 56.48, 4.829764*^6, 7.479, 18.3, 3.655, 2.251, 661.24, 
  "", 435.727, 6.1, "", "", 16.603, 1., 53.28, 0.397}, 
 {"CAF", "Africa", "Central African Republic", "2020-10-07", 4852., 0., 
  3.286, 62., 0., 0., 1004.604, 0., 0.68, 12.837, 0., 0., 0.5, "", "", "", 
  "", "", "", "", "", "", "", "", "", "", "", "", "", "", "", "", "", "", "", 
  "", "", "", "", 56.48, 4.829764*^6, 7.479, 18.3, 3.655, 2.251, 661.24, "", 
  435.727, 6.1, "", "", 16.603, 1., 53.28, 0.397}, 
 {"CAF", "Africa", "Central African Republic", "2020-10-08", 4853., 1., 
  3.429, 62., 0., 0., 1004.811, 0.207, 0.71, 12.837, 0., 0., 0.49, "", "", 
  "", "", "", "", "", "", "", "", "", "", "", "", "", "", "", "", "", "", "", 
  "", "", "", "", "", 56.48, 4.829764*^6, 7.479, 18.3, 3.655, 2.251, 661.24, 
  "", 435.727, 6.1, "", "", 16.603, 1., 53.28, 0.397}, 
 {"CAF", "Africa", "Central African Republic", "2020-10-09", 4853., 0., 
  3.429, 62., 0., 0., 1004.811, 0., 0.71, 12.837, 0., 0., 0.49, "", "", "", 
  "", "", "", "", "", "", "", "", "", "", "", "", "", "", "", "", "", "", "", 
  "", "", "", "", 56.48, 4.829764*^6, 7.479, 18.3, 3.655, 2.251, 661.24, "", 
  435.727, 6.1, "", "", 16.603, 1., 53.28, 0.397}, 
 {"CAF", "Africa", "Central African Republic", "2020-10-10", 4854., 1., 
  1.286, 62., 0., 0., 1005.018, 0.207, 0.266, 12.837, 0., 0., 0.49, "", "", 
  "", "", "", "", "", "", "", "", "", "", "", "", "", "", "", "", "", "", "", 
  "", "", "", "", "", 56.48, 4.829764*^6, 7.479, 18.3, 3.655, 2.251, 661.24, 
  "", 435.727, 6.1, "", "", 16.603, 1., 53.28, 0.397}, 
 {"CAF", "Africa", "Central African Republic", "2020-10-11", 4854., 0., 
  1.286, 62., 0., 0., 1005.018, 0., 0.266, 12.837, 0., 0., 0.49, "", "", "", 
  "", "", "", "", "", "", "", "", "", "", "", "", "", "", "", "", "", "", "", 
  "", "", "", "", 56.48, 4.829764*^6, 7.479, 18.3, 3.655, 2.251, 661.24, "", 
  435.727, 6.1, "", "", 16.603, 1., 53.28, 0.397}, 
 {"CAF", "Africa", "Central African Republic", "2020-10-12", 4854., 0., 
  1.286, 62., 0., 0., 1005.018, 0., 0.266, 12.837, 0., 0., 0.49, "", "", "", 
  "", "", "", "", "", "", "", "", "", "", "", "", "", "", "", "", "", "", "", 
  "", "", "", "", 56.48, 4.829764*^6, 7.479, 18.3, 3.655, 2.251, 661.24, "", 
  435.727, 6.1, "", "", 16.603, 1., 53.28, 0.397}, 
 {"CAF", "Africa", "Central African Republic", "2020-10-13", 4854., 0., 
  0.286, 62., 0., 0., 1005.018, 0., 0.059, 12.837, 0., 0., 0.49, "", "", "", 
  "", "", "", "", "", "", "", "", "", "", "", "", "", "", "", "", "", "", "", 
  "", "", "", "", 56.48, 4.829764*^6, 7.479, 18.3, 3.655, 2.251, 661.24, "", 
  435.727, 6.1, "", "", 16.603, 1., 53.28, 0.397}, 
 {"CAF", "Africa", "Central African Republic", "2020-10-14", 4855., 1., 
  0.429, 62., 0., 0., 1005.225, 0.207, 0.089, 12.837, 0., 0., 0.49, "", "", 
  "", "", "", "", "", "", "", "", "", "", "", "", "", "", "", "", "", "", "", 
  "", "", "", "", "", 56.48, 4.829764*^6, 7.479, 18.3, 3.655, 2.251, 661.24, 
  "", 435.727, 6.1, "", "", 16.603, 1., 53.28, 0.397}, 
 {"CAF", "Africa", "Central African Republic", "2020-10-15", 4855., 0., 
  0.286, 62., 0., 0., 1005.225, 0., 0.059, 12.837, 0., 0., 0.5, "", "", "", 
  "", "", "", "", "", "", "", "", "", "", "", "", "", "", "", "", "", "", "", 
  "", "", "", "", 56.48, 4.829764*^6, 7.479, 18.3, 3.655, 2.251, 661.24, "", 
  435.727, 6.1, "", "", 16.603, 1., 53.28, 0.397}, 
 {"CAF", "Africa", "Central African Republic", "2020-10-16", 4855., 0., 
  0.286, 62., 0., 0., 1005.225, 0., 0.059, 12.837, 0., 0., 0.51, "", "", "", 
  "", "", "", "", "", "", "", "", "", "", "", "", "", "", "", "", "", "", "", 
  "", "", "", "", 56.48, 4.829764*^6, 7.479, 18.3, 3.655, 2.251, 661.24, "", 
  435.727, 6.1, "", "", 16.603, 1., 53.28, 0.397}, 
 {"CAF", "Africa", "Central African Republic", "2020-10-17", 4855., 0., 
  0.143, 62., 0., 0., 1005.225, 0., 0.03, 12.837, 0., 0., 0.52, "", "", "", 
  "", "", "", "", "", "", "", "", "", "", "", "", "", "", "", "", "", "", "", 
  "", "", "", "", 31.48, 4.829764*^6, 7.479, 18.3, 3.655, 2.251, 661.24, "", 
  435.727, 6.1, "", "", 16.603, 1., 53.28, 0.397}, 
 {"CAF", "Africa", "Central African Republic", "2020-10-18", 4855., 0., 
  0.143, 62., 0., 0., 1005.225, 0., 0.03, 12.837, 0., 0., 0.53, "", "", "", 
  "", "", "", "", "", "", "", "", "", "", "", "", "", "", "", "", "", "", "", 
  "", "", "", "", 31.48, 4.829764*^6, 7.479, 18.3, 3.655, 2.251, 661.24, "", 
  435.727, 6.1, "", "", 16.603, 1., 53.28, 0.397}, 
 {"CAF", "Africa", "Central African Republic", "2020-10-19", 4856., 1., 
  0.286, 62., 0., 0., 1005.432, 0.207, 0.059, 12.837, 0., 0., 0.54, "", "", 
  "", "", "", "", "", "", "", "", "", "", "", "", "", "", "", "", "", "", "", 
  "", "", "", "", "", 24.07, 4.829764*^6, 7.479, 18.3, 3.655, 2.251, 661.24, 
  "", 435.727, 6.1, "", "", 16.603, 1., 53.28, 0.397}, 
 {"CAF", "Africa", "Central African Republic", "2020-10-20", 4858., 2., 
  0.571, 62., 0., 0., 1005.846, 0.414, 0.118, 12.837, 0., 0., 0.56, "", "", 
  "", "", "", "", "", "", "", "", "", "", "", "", "", "", "", "", "", "", "", 
  "", "", "", "", "", 24.07, 4.829764*^6, 7.479, 18.3, 3.655, 2.251, 661.24, 
  "", 435.727, 6.1, "", "", 16.603, 1., 53.28, 0.397}, 
 {"CAF", "Africa", "Central African Republic", "2020-10-21", 4858., 0., 
  0.429, 62., 0., 0., 1005.846, 0., 0.089, 12.837, 0., 0., 0.56, "", "", "", 
  "", "", "", "", "", "", "", "", "", "", "", "", "", "", "", "", "", "", "", 
  "", "", "", "", 24.07, 4.829764*^6, 7.479, 18.3, 3.655, 2.251, 661.24, "", 
  435.727, 6.1, "", "", 16.603, 1., 53.28, 0.397}, 
 {"CAF", "Africa", "Central African Republic", "2020-10-22", 4862., 4., 1., 
  62., 0., 0., 1006.674, 0.828, 0.207, 12.837, 0., 0., 0.56, "", "", "", "", 
  "", "", "", "", "", "", "", "", "", "", "", "", "", "", "", "", "", "", "", 
  "", "", "", 24.07, 4.829764*^6, 7.479, 18.3, 3.655, 2.251, 661.24, "", 
  435.727, 6.1, "", "", 16.603, 1., 53.28, 0.397}, 
 {"CAF", "Africa", "Central African Republic", "2020-10-23", 4862., 0., 1., 
  62., 0., 0., 1006.674, 0., 0.207, 12.837, 0., 0., 0.55, "", "", "", "", "", 
  "", "", "", "", "", "", "", "", "", "", "", "", "", "", "", "", "", "", "", 
  "", "", 24.07, 4.829764*^6, 7.479, 18.3, 3.655, 2.251, 661.24, "", 435.727, 
  6.1, "", "", 16.603, 1., 53.28, 0.397}, 
 {"CAF", "Africa", "Central African Republic", "2020-10-24", 4862., 0., 1., 
  62., 0., 0., 1006.674, 0., 0.207, 12.837, 0., 0., 0.54, "", "", "", "", "", 
  "", "", "", "", "", "", "", "", "", "", "", "", "", "", "", "", "", "", "", 
  "", "", 24.07, 4.829764*^6, 7.479, 18.3, 3.655, 2.251, 661.24, "", 435.727, 
  6.1, "", "", 16.603, 1., 53.28, 0.397}, 
 {"CAF", "Africa", "Central African Republic", "2020-10-25", 4862., 0., 1., 
  62., 0., 0., 1006.674, 0., 0.207, 12.837, 0., 0., 0.53, "", "", "", "", "", 
  "", "", "", "", "", "", "", "", "", "", "", "", "", "", "", "", "", "", "", 
  "", "", 24.07, 4.829764*^6, 7.479, 18.3, 3.655, 2.251, 661.24, "", 435.727, 
  6.1, "", "", 16.603, 1., 53.28, 0.397}, 
 {"CAF", "Africa", "Central African Republic", "2020-10-26", 4863., 1., 1., 
  62., 0., 0., 1006.881, 0.207, 0.207, 12.837, 0., 0., 0.52, "", "", "", "", 
  "", "", "", "", "", "", "", "", "", "", "", "", "", "", "", "", "", "", "", 
  "", "", "", 24.07, 4.829764*^6, 7.479, 18.3, 3.655, 2.251, 661.24, "", 
  435.727, 6.1, "", "", 16.603, 1., 53.28, 0.397}, 
 {"CAF", "Africa", "Central African Republic", "2020-10-27", 4863., 0., 
  0.714, 62., 0., 0., 1006.881, 0., 0.148, 12.837, 0., 0., 0.51, "", "", "", 
  "", "", "", "", "", "", "", "", "", "", "", "", "", "", "", "", "", "", "", 
  "", "", "", "", 24.07, 4.829764*^6, 7.479, 18.3, 3.655, 2.251, 661.24, "", 
  435.727, 6.1, "", "", 16.603, 1., 53.28, 0.397}, 
 {"CAF", "Africa", "Central African Republic", "2020-10-28", 4863., 0., 
  0.714, 62., 0., 0., 1006.881, 0., 0.148, 12.837, 0., 0., 0.51, "", "", "", 
  "", "", "", "", "", "", "", "", "", "", "", "", "", "", "", "", "", "", "", 
  "", "", "", "", 24.07, 4.829764*^6, 7.479, 18.3, 3.655, 2.251, 661.24, "", 
  435.727, 6.1, "", "", 16.603, 1., 53.28, 0.397}, 
 {"CAF", "Africa", "Central African Republic", "2020-10-29", 4863., 0., 
  0.143, 62., 0., 0., 1006.881, 0., 0.03, 12.837, 0., 0., 0.5, "", "", "", 
  "", "", "", "", "", "", "", "", "", "", "", "", "", "", "", "", "", "", "", 
  "", "", "", "", 24.07, 4.829764*^6, 7.479, 18.3, 3.655, 2.251, 661.24, "", 
  435.727, 6.1, "", "", 16.603, 1., 53.28, 0.397}, 
 {"CAF", "Africa", "Central African Republic", "2020-10-30", 4866., 3., 
  0.571, 62., 0., 0., 1007.503, 0.621, 0.118, 12.837, 0., 0., 0.5, "", "", 
  "", "", "", "", "", "", "", "", "", "", "", "", "", "", "", "", "", "", "", 
  "", "", "", "", "", 24.07, 4.829764*^6, 7.479, 18.3, 3.655, 2.251, 661.24, 
  "", 435.727, 6.1, "", "", 16.603, 1., 53.28, 0.397}, 
 {"CAF", "Africa", "Central African Republic", "2020-10-31", 4866., 0., 
  0.571, 62., 0., 0., 1007.503, 0., 0.118, 12.837, 0., 0., 0.5, "", "", "", 
  "", "", "", "", "", "", "", "", "", "", "", "", "", "", "", "", "", "", "", 
  "", "", "", "", 24.07, 4.829764*^6, 7.479, 18.3, 3.655, 2.251, 661.24, "", 
  435.727, 6.1, "", "", 16.603, 1., 53.28, 0.397}, 
 {"CAF", "Africa", "Central African Republic", "2020-11-01", 4866., 0., 
  0.571, 62., 0., 0., 1007.503, 0., 0.118, 12.837, 0., 0., 0.5, "", "", "", 
  "", "", "", "", "", "", "", "", "", "", "", "", "", "", "", "", "", "", "", 
  "", "", "", "", 24.07, 4.829764*^6, 7.479, 18.3, 3.655, 2.251, 661.24, "", 
  435.727, 6.1, "", "", 16.603, 1., 53.28, 0.397}, 
 {"CAF", "Africa", "Central African Republic", "2020-11-02", 4866., 0., 
  0.429, 62., 0., 0., 1007.503, 0., 0.089, 12.837, 0., 0., 0.51, "", "", "", 
  "", "", "", "", "", "", "", "", "", "", "", "", "", "", "", "", "", "", "", 
  "", "", "", "", 24.07, 4.829764*^6, 7.479, 18.3, 3.655, 2.251, 661.24, "", 
  435.727, 6.1, "", "", 16.603, 1., 53.28, 0.397}, 
 {"CAF", "Africa", "Central African Republic", "2020-11-03", 4866., 0., 
  0.429, 62., 0., 0., 1007.503, 0., 0.089, 12.837, 0., 0., 0.51, "", "", "", 
  "", "", "", "", "", "", "", "", "", "", "", "", "", "", "", "", "", "", "", 
  "", "", "", "", 24.07, 4.829764*^6, 7.479, 18.3, 3.655, 2.251, 661.24, "", 
  435.727, 6.1, "", "", 16.603, 1., 53.28, 0.397}, 
 {"CAF", "Africa", "Central African Republic", "2020-11-04", 4866., 0., 
  0.429, 62., 0., 0., 1007.503, 0., 0.089, 12.837, 0., 0., 0.52, "", "", "", 
  "", "", "", "", "", "", "", "", "", "", "", "", "", "", "", "", "", "", "", 
  "", "", "", "", 24.07, 4.829764*^6, 7.479, 18.3, 3.655, 2.251, 661.24, "", 
  435.727, 6.1, "", "", 16.603, 1., 53.28, 0.397}, 
 {"CAF", "Africa", "Central African Republic", "2020-11-05", 4866., 0., 
  0.429, 62., 0., 0., 1007.503, 0., 0.089, 12.837, 0., 0., 0.54, "", "", "", 
  "", "", "", "", "", "", "", "", "", "", "", "", "", "", "", "", "", "", "", 
  "", "", "", "", 24.07, 4.829764*^6, 7.479, 18.3, 3.655, 2.251, 661.24, "", 
  435.727, 6.1, "", "", 16.603, 1., 53.28, 0.397}, 
 {"CAF", "Africa", "Central African Republic", "2020-11-06", 4866., 0., 0., 
  62., 0., 0., 1007.503, 0., 0., 12.837, 0., 0., 0.55, "", "", "", "", "", 
  "", "", "", "", "", "", "", "", "", "", "", "", "", "", "", "", "", "", "", 
  "", "", 24.07, 4.829764*^6, 7.479, 18.3, 3.655, 2.251, 661.24, "", 435.727, 
  6.1, "", "", 16.603, 1., 53.28, 0.397}, 
 {"CAF", "Africa", "Central African Republic", "2020-11-07", 4879., 13., 
  1.857, 62., 0., 0., 1010.194, 2.692, 0.385, 12.837, 0., 0., 0.57, "", "", 
  "", "", "", "", "", "", "", "", "", "", "", "", "", "", "", "", "", "", "", 
  "", "", "", "", "", 24.07, 4.829764*^6, 7.479, 18.3, 3.655, 2.251, 661.24, 
  "", 435.727, 6.1, "", "", 16.603, 1., 53.28, 0.397}, 
 {"CAF", "Africa", "Central African Republic", "2020-11-08", 4879., 0., 
  1.857, 62., 0., 0., 1010.194, 0., 0.385, 12.837, 0., 0., 0.59, "", "", "", 
  "", "", "", "", "", "", "", "", "", "", "", "", "", "", "", "", "", "", "", 
  "", "", "", "", 24.07, 4.829764*^6, 7.479, 18.3, 3.655, 2.251, 661.24, "", 
  435.727, 6.1, "", "", 16.603, 1., 53.28, 0.397}, 
 {"CAF", "Africa", "Central African Republic", "2020-11-09", 4880., 1., 2., 
  62., 0., 0., 1010.401, 0.207, 0.414, 12.837, 0., 0., 0.61, "", "", "", "", 
  "", "", "", "", "", "", "", "", "", "", "", "", "", "", "", "", "", "", "", 
  "", "", "", 24.07, 4.829764*^6, 7.479, 18.3, 3.655, 2.251, 661.24, "", 
  435.727, 6.1, "", "", 16.603, 1., 53.28, 0.397}, 
 {"CAF", "Africa", "Central African Republic", "2020-11-10", 4884., 4., 
  2.571, 62., 0., 0., 1011.23, 0.828, 0.532, 12.837, 0., 0., 0.62, "", "", 
  "", "", "", "", "", "", "", "", "", "", "", "", "", "", "", "", "", "", "", 
  "", "", "", "", "", 24.07, 4.829764*^6, 7.479, 18.3, 3.655, 2.251, 661.24, 
  "", 435.727, 6.1, "", "", 16.603, 1., 53.28, 0.397}, 
 {"CAF", "Africa", "Central African Republic", "2020-11-11", 4884., 0., 
  2.571, 62., 0., 0., 1011.23, 0., 0.532, 12.837, 0., 0., 0.64, "", "", "", 
  "", "", "", "", "", "", "", "", "", "", "", "", "", "", "", "", "", "", "", 
  "", "", "", "", 24.07, 4.829764*^6, 7.479, 18.3, 3.655, 2.251, 661.24, "", 
  435.727, 6.1, "", "", 16.603, 1., 53.28, 0.397}, 
 {"CAF", "Africa", "Central African Republic", "2020-11-12", 4888., 4., 
  3.143, 62., 0., 0., 1012.058, 0.828, 0.651, 12.837, 0., 0., 0.65, "", "", 
  "", "", "", "", "", "", "", "", "", "", "", "", "", "", "", "", "", "", "", 
  "", "", "", "", "", 24.07, 4.829764*^6, 7.479, 18.3, 3.655, 2.251, 661.24, 
  "", 435.727, 6.1, "", "", 16.603, 1., 53.28, 0.397}, 
 {"CAF", "Africa", "Central African Republic", "2020-11-13", 4888., 0., 
  3.143, 62., 0., 0., 1012.058, 0., 0.651, 12.837, 0., 0., 0.66, "", "", "", 
  "", "", "", "", "", "", "", "", "", "", "", "", "", "", "", "", "", "", "", 
  "", "", "", "", 24.07, 4.829764*^6, 7.479, 18.3, 3.655, 2.251, 661.24, "", 
  435.727, 6.1, "", "", 16.603, 1., 53.28, 0.397}, 
 {"CAF", "Africa", "Central African Republic", "2020-11-14", 4896., 8., 
  2.429, 63., 1., 0.143, 1013.714, 1.656, 0.503, 13.044, 0.207, 0.03, 0.67, 
  "", "", "", "", "", "", "", "", "", "", "", "", "", "", "", "", "", "", "", 
  "", "", "", "", "", "", "", 24.07, 4.829764*^6, 7.479, 18.3, 3.655, 2.251, 
  661.24, "", 435.727, 6.1, "", "", 16.603, 1., 53.28, 0.397}, 
 {"CAF", "Africa", "Central African Republic", "2020-11-15", 4900., 4., 3., 
  63., 0., 0.143, 1014.542, 0.828, 0.621, 13.044, 0., 0.03, 0.66, "", "", "", 
  "", "", "", "", "", "", "", "", "", "", "", "", "", "", "", "", "", "", "", 
  "", "", "", "", 24.07, 4.829764*^6, 7.479, 18.3, 3.655, 2.251, 661.24, "", 
  435.727, 6.1, "", "", 16.603, 1., 53.28, 0.397}, 
 {"CAF", "Africa", "Central African Republic", "2020-11-16", 4900., 0., 
  2.857, 63., 0., 0.143, 1014.542, 0., 0.592, 13.044, 0., 0.03, 0.65, "", "", 
  "", "", "", "", "", "", "", "", "", "", "", "", "", "", "", "", "", "", "", 
  "", "", "", "", "", 24.07, 4.829764*^6, 7.479, 18.3, 3.655, 2.251, 661.24, 
  "", 435.727, 6.1, "", "", 16.603, 1., 53.28, 0.397}, 
 {"CAF", "Africa", "Central African Republic", "2020-11-17", 4900., 0., 
  2.286, 63., 0., 0.143, 1014.542, 0., 0.473, 13.044, 0., 0.03, 0.64, "", "", 
  "", "", "", "", "", "", "", "", "", "", "", "", "", "", "", "", "", "", "", 
  "", "", "", "", "", 24.07, 4.829764*^6, 7.479, 18.3, 3.655, 2.251, 661.24, 
  "", 435.727, 6.1, "", "", 16.603, 1., 53.28, 0.397}, 
 {"CAF", "Africa", "Central African Republic", "2020-11-18", 4900., 0., 
  2.286, 63., 0., 0.143, 1014.542, 0., 0.473, 13.044, 0., 0.03, 0.63, "", "", 
  "", "", "", "", "", "", "", "", "", "", "", "", "", "", "", "", "", "", "", 
  "", "", "", "", "", 24.07, 4.829764*^6, 7.479, 18.3, 3.655, 2.251, 661.24, 
  "", 435.727, 6.1, "", "", 16.603, 1., 53.28, 0.397}, 
 {"CAF", "Africa", "Central African Republic", "2020-11-19", 4907., 7., 
  2.714, 63., 0., 0.143, 1015.992, 1.449, 0.562, 13.044, 0., 0.03, 0.62, "", 
  "", "", "", "", "", "", "", "", "", "", "", "", "", "", "", "", "", "", "", 
  "", "", "", "", "", "", 24.07, 4.829764*^6, 7.479, 18.3, 3.655, 2.251, 
  661.24, "", 435.727, 6.1, "", "", 16.603, 1., 53.28, 0.397}, 
 {"CAF", "Africa", "Central African Republic", "2020-11-20", 4911., 4., 
  3.286, 63., 0., 0.143, 1016.82, 0.828, 0.68, 13.044, 0., 0.03, 0.61, "", 
  "", "", "", "", "", "", "", "", "", "", "", "", "", "", "", "", "", "", "", 
  "", "", "", "", "", "", 24.07, 4.829764*^6, 7.479, 18.3, 3.655, 2.251, 
  661.24, "", 435.727, 6.1, "", "", 16.603, 1., 53.28, 0.397}, 
 {"CAF", "Africa", "Central African Republic", "2020-11-21", 4911., 0., 
  2.143, 63., 0., 0., 1016.82, 0., 0.444, 13.044, 0., 0., 0.58, "", "", "", 
  "", "", "", "", "", "", "", "", "", "", "", "", "", "", "", "", "", "", "", 
  "", "", "", "", 24.07, 4.829764*^6, 7.479, 18.3, 3.655, 2.251, 661.24, "", 
  435.727, 6.1, "", "", 16.603, 1., 53.28, 0.397}, 
 {"CAF", "Africa", "Central African Republic", "2020-11-22", 4911., 0., 
  1.571, 63., 0., 0., 1016.82, 0., 0.325, 13.044, 0., 0., 0.56, "", "", "", 
  "", "", "", "", "", "", "", "", "", "", "", "", "", "", "", "", "", "", "", 
  "", "", "", "", 24.07, 4.829764*^6, 7.479, 18.3, 3.655, 2.251, 661.24, "", 
  435.727, 6.1, "", "", 16.603, 1., 53.28, 0.397}, 
 {"CAF", "Africa", "Central African Republic", "2020-11-23", 4911., 0., 
  1.571, 63., 0., 0., 1016.82, 0., 0.325, 13.044, 0., 0., 0.54, "", "", "", 
  "", "", "", "", "", "", "", "", "", "", "", "", "", "", "", "", "", "", "", 
  "", "", "", "", 24.07, 4.829764*^6, 7.479, 18.3, 3.655, 2.251, 661.24, "", 
  435.727, 6.1, "", "", 16.603, 1., 53.28, 0.397}, 
 {"CAF", "Africa", "Central African Republic", "2020-11-24", 4911., 0., 
  1.571, 63., 0., 0., 1016.82, 0., 0.325, 13.044, 0., 0., 0.52, "", "", "", 
  "", "", "", "", "", "", "", "", "", "", "", "", "", "", "", "", "", "", "", 
  "", "", "", "", 20.37, 4.829764*^6, 7.479, 18.3, 3.655, 2.251, 661.24, "", 
  435.727, 6.1, "", "", 16.603, 1., 53.28, 0.397}, 
 {"CAF", "Africa", "Central African Republic", "2020-11-25", 4911., 0., 
  1.571, 63., 0., 0., 1016.82, 0., 0.325, 13.044, 0., 0., 0.51, "", "", "", 
  "", "", "", "", "", "", "", "", "", "", "", "", "", "", "", "", "", "", "", 
  "", "", "", "", 20.37, 4.829764*^6, 7.479, 18.3, 3.655, 2.251, 661.24, "", 
  435.727, 6.1, "", "", 16.603, 1., 53.28, 0.397}, 
 {"CAF", "Africa", "Central African Republic", "2020-11-26", 4913., 2., 
  0.857, 63., 0., 0., 1017.234, 0.414, 0.177, 13.044, 0., 0., 0.5, "", "", 
  "", "", "", "", "", "", "", "", "", "", "", "", "", "", "", "", "", "", "", 
  "", "", "", "", "", 20.37, 4.829764*^6, 7.479, 18.3, 3.655, 2.251, 661.24, 
  "", 435.727, 6.1, "", "", 16.603, 1., 53.28, 0.397}, 
 {"CAF", "Africa", "Central African Republic", "2020-11-27", 4913., 0., 
  0.286, 63., 0., 0., 1017.234, 0., 0.059, 13.044, 0., 0., 0.48, "", "", "", 
  "", "", "", "", "", "", "", "", "", "", "", "", "", "", "", "", "", "", "", 
  "", "", "", "", 20.37, 4.829764*^6, 7.479, 18.3, 3.655, 2.251, 661.24, "", 
  435.727, 6.1, "", "", 16.603, 1., 53.28, 0.397}, 
 {"CAF", "Africa", "Central African Republic", "2020-11-28", 4913., 0., 
  0.286, 63., 0., 0., 1017.234, 0., 0.059, 13.044, 0., 0., 0.47, "", "", "", 
  "", "", "", "", "", "", "", "", "", "", "", "", "", "", "", "", "", "", "", 
  "", "", "", "", 20.37, 4.829764*^6, 7.479, 18.3, 3.655, 2.251, 661.24, "", 
  435.727, 6.1, "", "", 16.603, 1., 53.28, 0.397}, 
 {"CAF", "Africa", "Central African Republic", "2020-11-29", 4913., 0., 
  0.286, 63., 0., 0., 1017.234, 0., 0.059, 13.044, 0., 0., 0.46, "", "", "", 
  "", "", "", "", "", "", "", "", "", "", "", "", "", "", "", "", "", "", "", 
  "", "", "", "", 20.37, 4.829764*^6, 7.479, 18.3, 3.655, 2.251, 661.24, "", 
  435.727, 6.1, "", "", 16.603, 1., 53.28, 0.397}, 
 {"CAF", "Africa", "Central African Republic", "2020-11-30", 4913., 0., 
  0.286, 63., 0., 0., 1017.234, 0., 0.059, 13.044, 0., 0., 0.45, "", "", "", 
  "", "", "", "", "", "", "", "", "", "", "", "", "", "", "", "", "", "", "", 
  "", "", "", "", 20.37, 4.829764*^6, 7.479, 18.3, 3.655, 2.251, 661.24, "", 
  435.727, 6.1, "", "", 16.603, 1., 53.28, 0.397}, 
 {"CAF", "Africa", "Central African Republic", "2020-12-01", 4918., 5., 1., 
  63., 0., 0., 1018.269, 1.035, 0.207, 13.044, 0., 0., 0.44, "", "", "", "", 
  "", "", "", "", "", "", "", "", "", "", "", "", "", "", "", "", "", "", "", 
  "", "", "", 20.37, 4.829764*^6, 7.479, 18.3, 3.655, 2.251, 661.24, "", 
  435.727, 6.1, "", "", 16.603, 1., 53.28, 0.397}, 
 {"CAF", "Africa", "Central African Republic", "2020-12-02", 4918., 0., 1., 
  63., 0., 0., 1018.269, 0., 0.207, 13.044, 0., 0., 0.44, "", "", "", "", "", 
  "", "", "", "", "", "", "", "", "", "", "", "", "", "", "", "", "", "", "", 
  "", "", 20.37, 4.829764*^6, 7.479, 18.3, 3.655, 2.251, 661.24, "", 435.727, 
  6.1, "", "", 16.603, 1., 53.28, 0.397}, 
 {"CAF", "Africa", "Central African Republic", "2020-12-03", 4918., 0., 
  0.714, 63., 0., 0., 1018.269, 0., 0.148, 13.044, 0., 0., 0.43, "", "", "", 
  "", "", "", "", "", "", "", "", "", "", "", "", "", "", "", "", "", "", "", 
  "", "", "", "", 20.37, 4.829764*^6, 7.479, 18.3, 3.655, 2.251, 661.24, "", 
  435.727, 6.1, "", "", 16.603, 1., 53.28, 0.397}, 
 {"CAF", "Africa", "Central African Republic", "2020-12-04", 4918., 0., 
  0.714, 63., 0., 0., 1018.269, 0., 0.148, 13.044, 0., 0., 0.43, "", "", "", 
  "", "", "", "", "", "", "", "", "", "", "", "", "", "", "", "", "", "", "", 
  "", "", "", "", 20.37, 4.829764*^6, 7.479, 18.3, 3.655, 2.251, 661.24, "", 
  435.727, 6.1, "", "", 16.603, 1., 53.28, 0.397}, 
 {"CAF", "Africa", "Central African Republic", "2020-12-05", 4922., 4., 
  1.286, 63., 0., 0., 1019.097, 0.828, 0.266, 13.044, 0., 0., 0.42, "", "", 
  "", "", "", "", "", "", "", "", "", "", "", "", "", "", "", "", "", "", "", 
  "", "", "", "", "", 20.37, 4.829764*^6, 7.479, 18.3, 3.655, 2.251, 661.24, 
  "", 435.727, 6.1, "", "", 16.603, 1., 53.28, 0.397}, 
 {"CAF", "Africa", "Central African Republic", "2020-12-06", 4922., 0., 
  1.286, 63., 0., 0., 1019.097, 0., 0.266, 13.044, 0., 0., 0.4, "", "", "", 
  "", "", "", "", "", "", "", "", "", "", "", "", "", "", "", "", "", "", "", 
  "", "", "", "", 20.37, 4.829764*^6, 7.479, 18.3, 3.655, 2.251, 661.24, "", 
  435.727, 6.1, "", "", 16.603, 1., 53.28, 0.397}, 
 {"CAF", "Africa", "Central African Republic", "2020-12-07", 4922., 0., 
  1.286, 63., 0., 0., 1019.097, 0., 0.266, 13.044, 0., 0., 0.38, "", "", "", 
  "", "", "", "", "", "", "", "", "", "", "", "", "", "", "", "", "", "", "", 
  "", "", "", "", 20.37, 4.829764*^6, 7.479, 18.3, 3.655, 2.251, 661.24, "", 
  435.727, 6.1, "", "", 16.603, 1., 53.28, 0.397}, 
 {"CAF", "Africa", "Central African Republic", "2020-12-08", 4927., 5., 
  1.286, 63., 0., 0., 1020.133, 1.035, 0.266, 13.044, 0., 0., 0.36, "", "", 
  "", "", "", "", "", "", "", "", "", "", "", "", "", "", "", "", "", "", "", 
  "", "", "", "", "", 20.37, 4.829764*^6, 7.479, 18.3, 3.655, 2.251, 661.24, 
  "", 435.727, 6.1, "", "", 16.603, 1., 53.28, 0.397}, 
 {"CAF", "Africa", "Central African Republic", "2020-12-09", 4927., 0., 
  1.286, 63., 0., 0., 1020.133, 0., 0.266, 13.044, 0., 0., 0.34, "", "", "", 
  "", "", "", "", "", "", "", "", "", "", "", "", "", "", "", "", "", "", "", 
  "", "", "", "", 20.37, 4.829764*^6, 7.479, 18.3, 3.655, 2.251, 661.24, "", 
  435.727, 6.1, "", "", 16.603, 1., 53.28, 0.397}, 
 {"CAF", "Africa", "Central African Republic", "2020-12-10", 4927., 0., 
  1.286, 63., 0., 0., 1020.133, 0., 0.266, 13.044, 0., 0., 0.32, "", "", "", 
  "", "", "", "", "", "", "", "", "", "", "", "", "", "", "", "", "", "", "", 
  "", "", "", "", 20.37, 4.829764*^6, 7.479, 18.3, 3.655, 2.251, 661.24, "", 
  435.727, 6.1, "", "", 16.603, 1., 53.28, 0.397}, 
 {"CAF", "Africa", "Central African Republic", "2020-12-11", 4936., 9., 
  2.571, 63., 0., 0., 1021.996, 1.863, 0.532, 13.044, 0., 0., 0.31, "", "", 
  "", "", "", "", "", "", "", "", "", "", "", "", "", "", "", "", "", "", "", 
  "", "", "", "", "", 20.37, 4.829764*^6, 7.479, 18.3, 3.655, 2.251, 661.24, 
  "", 435.727, 6.1, "", "", 16.603, 1., 53.28, 0.397}, 
 {"CAF", "Africa", "Central African Republic", "2020-12-12", 4936., 0., 2., 
  63., 0., 0., 1021.996, 0., 0.414, 13.044, 0., 0., 0.29, "", "", "", "", "", 
  "", "", "", "", "", "", "", "", "", "", "", "", "", "", "", "", "", "", "", 
  "", "", 20.37, 4.829764*^6, 7.479, 18.3, 3.655, 2.251, 661.24, "", 435.727, 
  6.1, "", "", 16.603, 1., 53.28, 0.397}, 
 {"CAF", "Africa", "Central African Republic", "2020-12-13", 4936., 0., 2., 
  63., 0., 0., 1021.996, 0., 0.414, 13.044, 0., 0., 0.28, "", "", "", "", "", 
  "", "", "", "", "", "", "", "", "", "", "", "", "", "", "", "", "", "", "", 
  "", "", 20.37, 4.829764*^6, 7.479, 18.3, 3.655, 2.251, 661.24, "", 435.727, 
  6.1, "", "", 16.603, 1., 53.28, 0.397}, 
 {"CAF", "Africa", "Central African Republic", "2020-12-14", 4936., 0., 2., 
  63., 0., 0., 1021.996, 0., 0.414, 13.044, 0., 0., 0.27, "", "", "", "", "", 
  "", "", "", "", "", "", "", "", "", "", "", "", "", "", "", "", "", "", "", 
  "", "", 20.37, 4.829764*^6, 7.479, 18.3, 3.655, 2.251, 661.24, "", 435.727, 
  6.1, "", "", 16.603, 1., 53.28, 0.397}, 
 {"CAF", "Africa", "Central African Republic", "2020-12-15", 4936., 0., 
  1.286, 63., 0., 0., 1021.996, 0., 0.266, 13.044, 0., 0., 0.26, "", "", "", 
  "", "", "", "", "", "", "", "", "", "", "", "", "", "", "", "", "", "", "", 
  "", "", "", "", 20.37, 4.829764*^6, 7.479, 18.3, 3.655, 2.251, 661.24, "", 
  435.727, 6.1, "", "", 16.603, 1., 53.28, 0.397}, 
 {"CAF", "Africa", "Central African Republic", "2020-12-16", 4936., 0., 
  1.286, 63., 0., 0., 1021.996, 0., 0.266, 13.044, 0., 0., 0.25, "", "", "", 
  "", "", "", "", "", "", "", "", "", "", "", "", "", "", "", "", "", "", "", 
  "", "", "", "", 20.37, 4.829764*^6, 7.479, 18.3, 3.655, 2.251, 661.24, "", 
  435.727, 6.1, "", "", 16.603, 1., 53.28, 0.397}, 
 {"CAF", "Africa", "Central African Republic", "2020-12-17", 4936., 0., 
  1.286, 63., 0., 0., 1021.996, 0., 0.266, 13.044, 0., 0., 0.24, "", "", "", 
  "", "", "", "", "", "", "", "", "", "", "", "", "", "", "", "", "", "", "", 
  "", "", "", "", 20.37, 4.829764*^6, 7.479, 18.3, 3.655, 2.251, 661.24, "", 
  435.727, 6.1, "", "", 16.603, 1., 53.28, 0.397}, 
 {"CAF", "Africa", "Central African Republic", "2020-12-18", 4936., 0., 0., 
  63., 0., 0., 1021.996, 0., 0., 13.044, 0., 0., 0.23, "", "", "", "", "", 
  "", "", "", "", "", "", "", "", "", "", "", "", "", "", "", "", "", "", "", 
  "", "", 20.37, 4.829764*^6, 7.479, 18.3, 3.655, 2.251, 661.24, "", 435.727, 
  6.1, "", "", 16.603, 1., 53.28, 0.397}, 
 {"CAF", "Africa", "Central African Republic", "2020-12-19", 4936., 0., 0., 
  63., 0., 0., 1021.996, 0., 0., 13.044, 0., 0., 0.23, "", "", "", "", "", 
  "", "", "", "", "", "", "", "", "", "", "", "", "", "", "", "", "", "", "", 
  "", "", 20.37, 4.829764*^6, 7.479, 18.3, 3.655, 2.251, 661.24, "", 435.727, 
  6.1, "", "", 16.603, 1., 53.28, 0.397}, 
 {"CAF", "Africa", "Central African Republic", "2020-12-20", 4936., 0., 0., 
  63., 0., 0., 1021.996, 0., 0., 13.044, 0., 0., 0.23, "", "", "", "", "", 
  "", "", "", "", "", "", "", "", "", "", "", "", "", "", "", "", "", "", "", 
  "", "", 20.37, 4.829764*^6, 7.479, 18.3, 3.655, 2.251, 661.24, "", 435.727, 
  6.1, "", "", 16.603, 1., 53.28, 0.397}, 
 {"CAF", "Africa", "Central African Republic", "2020-12-21", 4936., 0., 0., 
  63., 0., 0., 1021.996, 0., 0., 13.044, 0., 0., 0.22, "", "", "", "", "", 
  "", "", "", "", "", "", "", "", "", "", "", "", "", "", "", "", "", "", "", 
  "", "", 20.37, 4.829764*^6, 7.479, 18.3, 3.655, 2.251, 661.24, "", 435.727, 
  6.1, "", "", 16.603, 1., 53.28, 0.397}, 
 {"CAF", "Africa", "Central African Republic", "2020-12-22", 4936., 0., 0., 
  63., 0., 0., 1021.996, 0., 0., 13.044, 0., 0., 0.22, "", "", "", "", "", 
  "", "", "", "", "", "", "", "", "", "", "", "", "", "", "", "", "", "", "", 
  "", "", 20.37, 4.829764*^6, 7.479, 18.3, 3.655, 2.251, 661.24, "", 435.727, 
  6.1, "", "", 16.603, 1., 53.28, 0.397}, 
 {"CAF", "Africa", "Central African Republic", "2020-12-23", 4948., 12., 
  1.714, 63., 0., 0., 1024.481, 2.485, 0.355, 13.044, 0., 0., 0.22, "", "", 
  "", "", "", "", "", "", "", "", "", "", "", "", "", "", "", "", "", "", "", 
  "", "", "", "", "", 16.67, 4.829764*^6, 7.479, 18.3, 3.655, 2.251, 661.24, 
  "", 435.727, 6.1, "", "", 16.603, 1., 53.28, 0.397}, 
 {"CAF", "Africa", "Central African Republic", "2020-12-24", 4948., 0., 
  1.714, 63., 0., 0., 1024.481, 0., 0.355, 13.044, 0., 0., 0.21, "", "", "", 
  "", "", "", "", "", "", "", "", "", "", "", "", "", "", "", "", "", "", "", 
  "", "", "", "", 16.67, 4.829764*^6, 7.479, 18.3, 3.655, 2.251, 661.24, "", 
  435.727, 6.1, "", "", 16.603, 1., 53.28, 0.397}, 
 {"CAF", "Africa", "Central African Republic", "2020-12-25", 4948., 0., 
  1.714, 63., 0., 0., 1024.481, 0., 0.355, 13.044, 0., 0., 0.21, "", "", "", 
  "", "", "", "", "", "", "", "", "", "", "", "", "", "", "", "", "", "", "", 
  "", "", "", "", 16.67, 4.829764*^6, 7.479, 18.3, 3.655, 2.251, 661.24, "", 
  435.727, 6.1, "", "", 16.603, 1., 53.28, 0.397}, 
 {"CAF", "Africa", "Central African Republic", "2020-12-26", 4948., 0., 
  1.714, 63., 0., 0., 1024.481, 0., 0.355, 13.044, 0., 0., 0.21, "", "", "", 
  "", "", "", "", "", "", "", "", "", "", "", "", "", "", "", "", "", "", "", 
  "", "", "", "", 16.67, 4.829764*^6, 7.479, 18.3, 3.655, 2.251, 661.24, "", 
  435.727, 6.1, "", "", 16.603, 1., 53.28, 0.397}, 
 {"CAF", "Africa", "Central African Republic", "2020-12-27", 4948., 0., 
  1.714, 63., 0., 0., 1024.481, 0., 0.355, 13.044, 0., 0., 0.21, "", "", "", 
  "", "", "", "", "", "", "", "", "", "", "", "", "", "", "", "", "", "", "", 
  "", "", "", "", 16.67, 4.829764*^6, 7.479, 18.3, 3.655, 2.251, 661.24, "", 
  435.727, 6.1, "", "", 16.603, 1., 53.28, 0.397}, 
 {"CAF", "Africa", "Central African Republic", "2020-12-28", 4948., 0., 
  1.714, 63., 0., 0., 1024.481, 0., 0.355, 13.044, 0., 0., 0.22, "", "", "", 
  "", "", "", "", "", "", "", "", "", "", "", "", "", "", "", "", "", "", "", 
  "", "", "", "", 16.67, 4.829764*^6, 7.479, 18.3, 3.655, 2.251, 661.24, "", 
  435.727, 6.1, "", "", 16.603, 1., 53.28, 0.397}, 
 {"CAF", "Africa", "Central African Republic", "2020-12-29", 4961., 13., 
  3.571, 63., 0., 0., 1027.172, 2.692, 0.739, 13.044, 0., 0., 0.22, "", "", 
  "", "", "", "", "", "", "", "", "", "", "", "", "", "", "", "", "", "", "", 
  "", "", "", "", "", 16.67, 4.829764*^6, 7.479, 18.3, 3.655, 2.251, 661.24, 
  "", 435.727, 6.1, "", "", 16.603, 1., 53.28, 0.397}, 
 {"CAF", "Africa", "Central African Republic", "2020-12-30", 4963., 2., 
  2.143, 63., 0., 0., 1027.586, 0.414, 0.444, 13.044, 0., 0., 0.22, "", "", 
  "", "", "", "", "", "", "", "", "", "", "", "", "", "", "", "", "", "", "", 
  "", "", "", "", "", 16.67, 4.829764*^6, 7.479, 18.3, 3.655, 2.251, 661.24, 
  "", 435.727, 6.1, "", "", 16.603, 1., 53.28, 0.397}, 
 {"CAF", "Africa", "Central African Republic", "2020-12-31", 4963., 0., 
  2.143, 63., 0., 0., 1027.586, 0., 0.444, 13.044, 0., 0., 0.22, "", "", "", 
  "", "", "", "", "", "", "", "", "", "", "", "", "", "", "", "", "", "", "", 
  "", "", "", "", 16.67, 4.829764*^6, 7.479, 18.3, 3.655, 2.251, 661.24, "", 
  435.727, 6.1, "", "", 16.603, 1., 53.28, 0.397}, 
 {"CAF", "Africa", "Central African Republic", "2021-01-01", 4963., 0., 
  2.143, 63., 0., 0., 1027.586, 0., 0.444, 13.044, 0., 0., 0.22, "", "", "", 
  "", "", "", "", "", "", "", "", "", "", "", "", "", "", "", "", "", "", "", 
  "", "", "", "", 16.67, 4.829764*^6, 7.479, 18.3, 3.655, 2.251, 661.24, "", 
  435.727, 6.1, "", "", 16.603, 1., 53.28, 0.397}, 
 {"CAF", "Africa", "Central African Republic", "2021-01-02", 4963., 0., 
  2.143, 63., 0., 0., 1027.586, 0., 0.444, 13.044, 0., 0., 0.22, "", "", "", 
  "", "", "", "", "", "", "", "", "", "", "", "", "", "", "", "", "", "", "", 
  "", "", "", "", 16.67, 4.829764*^6, 7.479, 18.3, 3.655, 2.251, 661.24, "", 
  435.727, 6.1, "", "", 16.603, 1., 53.28, 0.397}, 
 {"CAF", "Africa", "Central African Republic", "2021-01-03", 4963., 0., 
  2.143, 63., 0., 0., 1027.586, 0., 0.444, 13.044, 0., 0., 0.22, "", "", "", 
  "", "", "", "", "", "", "", "", "", "", "", "", "", "", "", "", "", "", "", 
  "", "", "", "", 16.67, 4.829764*^6, 7.479, 18.3, 3.655, 2.251, 661.24, "", 
  435.727, 6.1, "", "", 16.603, 1., 53.28, 0.397}, 
 {"CAF", "Africa", "Central African Republic", "2021-01-04", 4963., 0., 
  2.143, 63., 0., 0., 1027.586, 0., 0.444, 13.044, 0., 0., 0.23, "", "", "", 
  "", "", "", "", "", "", "", "", "", "", "", "", "", "", "", "", "", "", "", 
  "", "", "", "", 16.67, 4.829764*^6, 7.479, 18.3, 3.655, 2.251, 661.24, "", 
  435.727, 6.1, "", "", 16.603, 1., 53.28, 0.397}, 
 {"CAF", "Africa", "Central African Republic", "2021-01-05", 4963., 0., 
  0.286, 63., 0., 0., 1027.586, 0., 0.059, 13.044, 0., 0., 0.23, "", "", "", 
  "", "", "", "", "", "", "", "", "", "", "", "", "", "", "", "", "", "", "", 
  "", "", "", "", 16.67, 4.829764*^6, 7.479, 18.3, 3.655, 2.251, 661.24, "", 
  435.727, 6.1, "", "", 16.603, 1., 53.28, 0.397}, 
 {"CAF", "Africa", "Central African Republic", "2021-01-06", 4963., 0., 0., 
  63., 0., 0., 1027.586, 0., 0., 13.044, 0., 0., 0.24, "", "", "", "", "", 
  "", "", "", "", "", "", "", "", "", "", "", "", "", "", "", "", "", "", "", 
  "", "", 16.67, 4.829764*^6, 7.479, 18.3, 3.655, 2.251, 661.24, "", 435.727, 
  6.1, "", "", 16.603, 1., 53.28, 0.397}, 
 {"CAF", "Africa", "Central African Republic", "2021-01-07", 4969., 6., 
  0.857, 63., 0., 0., 1028.829, 1.242, 0.177, 13.044, 0., 0., 0.25, "", "", 
  "", "", "", "", "", "", "", "", "", "", "", "", "", "", "", "", "", "", "", 
  "", "", "", "", "", 22.22, 4.829764*^6, 7.479, 18.3, 3.655, 2.251, 661.24, 
  "", 435.727, 6.1, "", "", 16.603, 1., 53.28, 0.397}, 
 {"CAF", "Africa", "Central African Republic", "2021-01-08", 4969., 0., 
  0.857, 63., 0., 0., 1028.829, 0., 0.177, 13.044, 0., 0., 0.25, "", "", "", 
  "", "", "", "", "", "", "", "", "", "", "", "", "", "", "", "", "", "", "", 
  "", "", "", "", 22.22, 4.829764*^6, 7.479, 18.3, 3.655, 2.251, 661.24, "", 
  435.727, 6.1, "", "", 16.603, 1., 53.28, 0.397}, 
 {"CAF", "Africa", "Central African Republic", "2021-01-09", 4969., 0., 
  0.857, 63., 0., 0., 1028.829, 0., 0.177, 13.044, 0., 0., 0.26, "", "", "", 
  "", "", "", "", "", "", "", "", "", "", "", "", "", "", "", "", "", "", "", 
  "", "", "", "", 22.22, 4.829764*^6, 7.479, 18.3, 3.655, 2.251, 661.24, "", 
  435.727, 6.1, "", "", 16.603, 1., 53.28, 0.397}, 
 {"CAF", "Africa", "Central African Republic", "2021-01-10", 4973., 4., 
  1.429, 63., 0., 0., 1029.657, 0.828, 0.296, 13.044, 0., 0., 0.27, "", "", 
  "", "", "", "", "", "", "", "", "", "", "", "", "", "", "", "", "", "", "", 
  "", "", "", "", "", 22.22, 4.829764*^6, 7.479, 18.3, 3.655, 2.251, 661.24, 
  "", 435.727, 6.1, "", "", 16.603, 1., 53.28, 0.397}, 
 {"CAF", "Africa", "Central African Republic", "2021-01-11", 4973., 0., 
  1.429, 63., 0., 0., 1029.657, 0., 0.296, 13.044, 0., 0., 0.26, "", "", "", 
  "", "", "", "", "", "", "", "", "", "", "", "", "", "", "", "", "", "", "", 
  "", "", "", "", 22.22, 4.829764*^6, 7.479, 18.3, 3.655, 2.251, 661.24, "", 
  435.727, 6.1, "", "", 16.603, 1., 53.28, 0.397}, 
 {"CAF", "Africa", "Central African Republic", "2021-01-12", 4973., 0., 
  1.429, 63., 0., 0., 1029.657, 0., 0.296, 13.044, 0., 0., 0.26, "", "", "", 
  "", "", "", "", "", "", "", "", "", "", "", "", "", "", "", "", "", "", "", 
  "", "", "", "", 22.22, 4.829764*^6, 7.479, 18.3, 3.655, 2.251, 661.24, "", 
  435.727, 6.1, "", "", 16.603, 1., 53.28, 0.397}, 
 {"CAF", "Africa", "Central African Republic", "2021-01-13", 4973., 0., 
  1.429, 63., 0., 0., 1029.657, 0., 0.296, 13.044, 0., 0., 0.25, "", "", "", 
  "", "", "", "", "", "", "", "", "", "", "", "", "", "", "", "", "", "", "", 
  "", "", "", "", 22.22, 4.829764*^6, 7.479, 18.3, 3.655, 2.251, 661.24, "", 
  435.727, 6.1, "", "", 16.603, 1., 53.28, 0.397}, 
 {"CAF", "Africa", "Central African Republic", "2021-01-14", 4973., 0., 
  0.571, 63., 0., 0., 1029.657, 0., 0.118, 13.044, 0., 0., 0.25, "", "", "", 
  "", "", "", "", "", "", "", "", "", "", "", "", "", "", "", "", "", "", "", 
  "", "", "", "", 22.22, 4.829764*^6, 7.479, 18.3, 3.655, 2.251, 661.24, "", 
  435.727, 6.1, "", "", 16.603, 1., 53.28, 0.397}, 
 {"CAF", "Africa", "Central African Republic", "2021-01-15", 4973., 0., 
  0.571, 63., 0., 0., 1029.657, 0., 0.118, 13.044, 0., 0., 0.25, "", "", "", 
  "", "", "", "", "", "", "", "", "", "", "", "", "", "", "", "", "", "", "", 
  "", "", "", "", 22.22, 4.829764*^6, 7.479, 18.3, 3.655, 2.251, 661.24, "", 
  435.727, 6.1, "", "", 16.603, 1., 53.28, 0.397}, 
 {"CAF", "Africa", "Central African Republic", "2021-01-16", 4973., 0., 
  0.571, 63., 0., 0., 1029.657, 0., 0.118, 13.044, 0., 0., 0.25, "", "", "", 
  "", "", "", "", "", "", "", "", "", "", "", "", "", "", "", "", "", "", "", 
  "", "", "", "", 22.22, 4.829764*^6, 7.479, 18.3, 3.655, 2.251, 661.24, "", 
  435.727, 6.1, "", "", 16.603, 1., 53.28, 0.397}, 
 {"CAF", "Africa", "Central African Republic", "2021-01-17", 4973., 0., 0., 
  63., 0., 0., 1029.657, 0., 0., 13.044, 0., 0., 0.25, "", "", "", "", "", 
  "", "", "", "", "", "", "", "", "", "", "", "", "", "", "", "", "", "", "", 
  "", "", 22.22, 4.829764*^6, 7.479, 18.3, 3.655, 2.251, 661.24, "", 435.727, 
  6.1, "", "", 16.603, 1., 53.28, 0.397}, 
 {"CAF", "Africa", "Central African Republic", "2021-01-18", 4973., 0., 0., 
  63., 0., 0., 1029.657, 0., 0., 13.044, 0., 0., 0.25, "", "", "", "", "", 
  "", "", "", "", "", "", "", "", "", "", "", "", "", "", "", "", "", "", "", 
  "", "", 22.22, 4.829764*^6, 7.479, 18.3, 3.655, 2.251, 661.24, "", 435.727, 
  6.1, "", "", 16.603, 1., 53.28, 0.397}, 
 {"CAF", "Africa", "Central African Republic", "2021-01-19", 4973., 0., 0., 
  63., 0., 0., 1029.657, 0., 0., 13.044, 0., 0., 0.25, "", "", "", "", "", 
  "", "", "", "", "", "", "", "", "", "", "", "", "", "", "", "", "", "", "", 
  "", "", 22.22, 4.829764*^6, 7.479, 18.3, 3.655, 2.251, 661.24, "", 435.727, 
  6.1, "", "", 16.603, 1., 53.28, 0.397}, 
 {"CAF", "Africa", "Central African Republic", "2021-01-20", 4974., 1., 
  0.143, 63., 0., 0., 1029.864, 0.207, 0.03, 13.044, 0., 0., 0.25, "", "", 
  "", "", "", "", "", "", "", "", "", "", "", "", "", "", "", "", "", "", "", 
  "", "", "", "", "", 22.22, 4.829764*^6, 7.479, 18.3, 3.655, 2.251, 661.24, 
  "", 435.727, 6.1, "", "", 16.603, 1., 53.28, 0.397}, 
 {"CAF", "Africa", "Central African Republic", "2021-01-21", 4974., 0., 
  0.143, 63., 0., 0., 1029.864, 0., 0.03, 13.044, 0., 0., 0.25, "", "", "", 
  "", "", "", "", "", "", "", "", "", "", "", "", "", "", "", "", "", "", "", 
  "", "", "", "", 22.22, 4.829764*^6, 7.479, 18.3, 3.655, 2.251, 661.24, "", 
  435.727, 6.1, "", "", 16.603, 1., 53.28, 0.397}, 
 {"CAF", "Africa", "Central African Republic", "2021-01-22", 4974., 0., 
  0.143, 63., 0., 0., 1029.864, 0., 0.03, 13.044, 0., 0., 0.24, "", "", "", 
  "", "", "", "", "", "", "", "", "", "", "", "", "", "", "", "", "", "", "", 
  "", "", "", "", 22.22, 4.829764*^6, 7.479, 18.3, 3.655, 2.251, 661.24, "", 
  435.727, 6.1, "", "", 16.603, 1., 53.28, 0.397}, 
 {"CAF", "Africa", "Central African Republic", "2021-01-23", 4974., 0., 
  0.143, 63., 0., 0., 1029.864, 0., 0.03, 13.044, 0., 0., 0.24, "", "", "", 
  "", "", "", "", "", "", "", "", "", "", "", "", "", "", "", "", "", "", "", 
  "", "", "", "", 22.22, 4.829764*^6, 7.479, 18.3, 3.655, 2.251, 661.24, "", 
  435.727, 6.1, "", "", 16.603, 1., 53.28, 0.397}, 
 {"CAF", "Africa", "Central African Republic", "2021-01-24", 4980., 6., 1., 
  63., 0., 0., 1031.106, 1.242, 0.207, 13.044, 0., 0., 0.23, "", "", "", "", 
  "", "", "", "", "", "", "", "", "", "", "", "", "", "", "", "", "", "", "", 
  "", "", "", 22.22, 4.829764*^6, 7.479, 18.3, 3.655, 2.251, 661.24, "", 
  435.727, 6.1, "", "", 16.603, 1., 53.28, 0.397}, 
 {"CAF", "Africa", "Central African Republic", "2021-01-25", 4980., 0., 1., 
  63., 0., 0., 1031.106, 0., 0.207, 13.044, 0., 0., 0.23, "", "", "", "", "", 
  "", "", "", "", "", "", "", "", "", "", "", "", "", "", "", "", "", "", "", 
  "", "", 22.22, 4.829764*^6, 7.479, 18.3, 3.655, 2.251, 661.24, "", 435.727, 
  6.1, "", "", 16.603, 1., 53.28, 0.397}, 
 {"CAF", "Africa", "Central African Republic", "2021-01-26", 4980., 0., 1., 
  63., 0., 0., 1031.106, 0., 0.207, 13.044, 0., 0., 0.23, "", "", "", "", "", 
  "", "", "", "", "", "", "", "", "", "", "", "", "", "", "", "", "", "", "", 
  "", "", 22.22, 4.829764*^6, 7.479, 18.3, 3.655, 2.251, 661.24, "", 435.727, 
  6.1, "", "", 16.603, 1., 53.28, 0.397}, 
 {"CAF", "Africa", "Central African Republic", "2021-01-27", 4980., 0., 
  0.857, 63., 0., 0., 1031.106, 0., 0.177, 13.044, 0., 0., 0.23, "", "", "", 
  "", "", "", "", "", "", "", "", "", "", "", "", "", "", "", "", "", "", "", 
  "", "", "", "", 22.22, 4.829764*^6, 7.479, 18.3, 3.655, 2.251, 661.24, "", 
  435.727, 6.1, "", "", 16.603, 1., 53.28, 0.397}, 
 {"CAF", "Africa", "Central African Republic", "2021-01-28", 4981., 1., 1., 
  63., 0., 0., 1031.313, 0.207, 0.207, 13.044, 0., 0., 0.23, "", "", "", "", 
  "", "", "", "", "", "", "", "", "", "", "", "", "", "", "", "", "", "", "", 
  "", "", "", 22.22, 4.829764*^6, 7.479, 18.3, 3.655, 2.251, 661.24, "", 
  435.727, 6.1, "", "", 16.603, 1., 53.28, 0.397}, 
 {"CAF", "Africa", "Central African Republic", "2021-01-29", 4981., 0., 1., 
  63., 0., 0., 1031.313, 0., 0.207, 13.044, 0., 0., 0.22, "", "", "", "", "", 
  "", "", "", "", "", "", "", "", "", "", "", "", "", "", "", "", "", "", "", 
  "", "", 22.22, 4.829764*^6, 7.479, 18.3, 3.655, 2.251, 661.24, "", 435.727, 
  6.1, "", "", 16.603, 1., 53.28, 0.397}, 
 {"CAF", "Africa", "Central African Republic", "2021-01-30", 4981., 0., 1., 
  63., 0., 0., 1031.313, 0., 0.207, 13.044, 0., 0., 0.22, "", "", "", "", "", 
  "", "", "", "", "", "", "", "", "", "", "", "", "", "", "", "", "", "", "", 
  "", "", 22.22, 4.829764*^6, 7.479, 18.3, 3.655, 2.251, 661.24, "", 435.727, 
  6.1, "", "", 16.603, 1., 53.28, 0.397}, 
 {"CAF", "Africa", "Central African Republic", "2021-01-31", 4981., 0., 
  0.143, 63., 0., 0., 1031.313, 0., 0.03, 13.044, 0., 0., 0.21, "", "", "", 
  "", "", "", "", "", "", "", "", "", "", "", "", "", "", "", "", "", "", "", 
  "", "", "", "", 22.22, 4.829764*^6, 7.479, 18.3, 3.655, 2.251, 661.24, "", 
  435.727, 6.1, "", "", 16.603, 1., 53.28, 0.397}, 
 {"CAF", "Africa", "Central African Republic", "2021-02-01", 4989., 8., 
  1.286, 63., 0., 0., 1032.97, 1.656, 0.266, 13.044, 0., 0., 0.21, "", "", 
  "", "", "", "", "", "", "", "", "", "", "", "", "", "", "", "", "", "", "", 
  "", "", "", "", "", 22.22, 4.829764*^6, 7.479, 18.3, 3.655, 2.251, 661.24, 
  "", 435.727, 6.1, "", "", 16.603, 1., 53.28, 0.397}, 
 {"CAF", "Africa", "Central African Republic", "2021-02-02", 4989., 0., 
  1.286, 63., 0., 0., 1032.97, 0., 0.266, 13.044, 0., 0., 0.2, "", "", "", 
  "", "", "", "", "", "", "", "", "", "", "", "", "", "", "", "", "", "", "", 
  "", "", "", "", 22.22, 4.829764*^6, 7.479, 18.3, 3.655, 2.251, 661.24, "", 
  435.727, 6.1, "", "", 16.603, 1., 53.28, 0.397}, 
 {"CAF", "Africa", "Central African Republic", "2021-02-03", 4989., 0., 
  1.286, 63., 0., 0., 1032.97, 0., 0.266, 13.044, 0., 0., 0.2, "", "", "", 
  "", "", "", "", "", "", "", "", "", "", "", "", "", "", "", "", "", "", "", 
  "", "", "", "", 22.22, 4.829764*^6, 7.479, 18.3, 3.655, 2.251, 661.24, "", 
  435.727, 6.1, "", "", 16.603, 1., 53.28, 0.397}, 
 {"CAF", "Africa", "Central African Republic", "2021-02-04", 4989., 0., 
  1.143, 63., 0., 0., 1032.97, 0., 0.237, 13.044, 0., 0., 0.2, "", "", "", 
  "", "", "", "", "", "", "", "", "", "", "", "", "", "", "", "", "", "", "", 
  "", "", "", "", 22.22, 4.829764*^6, 7.479, 18.3, 3.655, 2.251, 661.24, "", 
  435.727, 6.1, "", "", 16.603, 1., 53.28, 0.397}, 
 {"CAF", "Africa", "Central African Republic", "2021-02-05", 4989., 0., 
  1.143, 63., 0., 0., 1032.97, 0., 0.237, 13.044, 0., 0., 0.2, "", "", "", 
  "", "", "", "", "", "", "", "", "", "", "", "", "", "", "", "", "", "", "", 
  "", "", "", "", 22.22, 4.829764*^6, 7.479, 18.3, 3.655, 2.251, 661.24, "", 
  435.727, 6.1, "", "", 16.603, 1., 53.28, 0.397}, 
 {"CAF", "Africa", "Central African Republic", "2021-02-06", 4989., 0., 
  1.143, 63., 0., 0., 1032.97, 0., 0.237, 13.044, 0., 0., 0.2, "", "", "", 
  "", "", "", "", "", "", "", "", "", "", "", "", "", "", "", "", "", "", "", 
  "", "", "", "", 22.22, 4.829764*^6, 7.479, 18.3, 3.655, 2.251, 661.24, "", 
  435.727, 6.1, "", "", 16.603, 1., 53.28, 0.397}, 
 {"CAF", "Africa", "Central African Republic", "2021-02-07", 4989., 0., 
  1.143, 63., 0., 0., 1032.97, 0., 0.237, 13.044, 0., 0., 0.2, "", "", "", 
  "", "", "", "", "", "", "", "", "", "", "", "", "", "", "", "", "", "", "", 
  "", "", "", "", 22.22, 4.829764*^6, 7.479, 18.3, 3.655, 2.251, 661.24, "", 
  435.727, 6.1, "", "", 16.603, 1., 53.28, 0.397}, 
 {"CAF", "Africa", "Central African Republic", "2021-02-08", 4989., 0., 0., 
  63., 0., 0., 1032.97, 0., 0., 13.044, 0., 0., 0.2, "", "", "", "", "", "", 
  "", "", "", "", "", "", "", "", "", "", "", "", "", "", "", "", "", "", "", 
  "", 22.22, 4.829764*^6, 7.479, 18.3, 3.655, 2.251, 661.24, "", 435.727, 
  6.1, "", "", 16.603, 1., 53.28, 0.397}, 
 {"CAF", "Africa", "Central African Republic", "2021-02-09", 4989., 0., 0., 
  63., 0., 0., 1032.97, 0., 0., 13.044, 0., 0., 0.2, "", "", "", "", "", "", 
  "", "", "", "", "", "", "", "", "", "", "", "", "", "", "", "", "", "", "", 
  "", 22.22, 4.829764*^6, 7.479, 18.3, 3.655, 2.251, 661.24, "", 435.727, 
  6.1, "", "", 16.603, 1., 53.28, 0.397}, 
 {"CAF", "Africa", "Central African Republic", "2021-02-10", 4989., 0., 0., 
  63., 0., 0., 1032.97, 0., 0., 13.044, 0., 0., 0.21, "", "", "", "", "", "", 
  "", "", "", "", "", "", "", "", "", "", "", "", "", "", "", "", "", "", "", 
  "", 22.22, 4.829764*^6, 7.479, 18.3, 3.655, 2.251, 661.24, "", 435.727, 
  6.1, "", "", 16.603, 1., 53.28, 0.397}, 
 {"CAF", "Africa", "Central African Republic", "2021-02-11", 4996., 7., 1., 
  63., 0., 0., 1034.419, 1.449, 0.207, 13.044, 0., 0., 0.21, "", "", "", "", 
  "", "", "", "", "", "", "", "", "", "", "", "", "", "", "", "", "", "", "", 
  "", "", "", 22.22, 4.829764*^6, 7.479, 18.3, 3.655, 2.251, 661.24, "", 
  435.727, 6.1, "", "", 16.603, 1., 53.28, 0.397}, 
 {"CAF", "Africa", "Central African Republic", "2021-02-12", 4996., 0., 1., 
  63., 0., 0., 1034.419, 0., 0.207, 13.044, 0., 0., 0.22, "", "", "", "", "", 
  "", "", "", "", "", "", "", "", "", "", "", "", "", "", "", "", "", "", "", 
  "", "", 22.22, 4.829764*^6, 7.479, 18.3, 3.655, 2.251, 661.24, "", 435.727, 
  6.1, "", "", 16.603, 1., 53.28, 0.397}, 
 {"CAF", "Africa", "Central African Republic", "2021-02-13", 4996., 0., 1., 
  63., 0., 0., 1034.419, 0., 0.207, 13.044, 0., 0., 0.23, "", "", "", "", "", 
  "", "", "", "", "", "", "", "", "", "", "", "", "", "", "", "", "", "", "", 
  "", "", 22.22, 4.829764*^6, 7.479, 18.3, 3.655, 2.251, 661.24, "", 435.727, 
  6.1, "", "", 16.603, 1., 53.28, 0.397}, 
 {"CAF", "Africa", "Central African Republic", "2021-02-14", 4996., 0., 1., 
  63., 0., 0., 1034.419, 0., 0.207, 13.044, 0., 0., 0.23, "", "", "", "", "", 
  "", "", "", "", "", "", "", "", "", "", "", "", "", "", "", "", "", "", "", 
  "", "", 22.22, 4.829764*^6, 7.479, 18.3, 3.655, 2.251, 661.24, "", 435.727, 
  6.1, "", "", 16.603, 1., 53.28, 0.397}, 
 {"CAF", "Africa", "Central African Republic", "2021-02-15", 4996., 0., 1., 
  63., 0., 0., 1034.419, 0., 0.207, 13.044, 0., 0., 0.24, "", "", "", "", "", 
  "", "", "", "", "", "", "", "", "", "", "", "", "", "", "", "", "", "", "", 
  "", "", 22.22, 4.829764*^6, 7.479, 18.3, 3.655, 2.251, 661.24, "", 435.727, 
  6.1, "", "", 16.603, 1., 53.28, 0.397}, 
 {"CAF", "Africa", "Central African Republic", "2021-02-16", 4996., 0., 1., 
  63., 0., 0., 1034.419, 0., 0.207, 13.044, 0., 0., 0.24, "", "", "", "", "", 
  "", "", "", "", "", "", "", "", "", "", "", "", "", "", "", "", "", "", "", 
  "", "", 22.22, 4.829764*^6, 7.479, 18.3, 3.655, 2.251, 661.24, "", 435.727, 
  6.1, "", "", 16.603, 1., 53.28, 0.397}, 
 {"CAF", "Africa", "Central African Republic", "2021-02-17", 4997., 1., 
  1.143, 63., 0., 0., 1034.626, 0.207, 0.237, 13.044, 0., 0., 0.25, "", "", 
  "", "", "", "", "", "", "", "", "", "", "", "", "", "", "", "", "", "", "", 
  "", "", "", "", "", 22.22, 4.829764*^6, 7.479, 18.3, 3.655, 2.251, 661.24, 
  "", 435.727, 6.1, "", "", 16.603, 1., 53.28, 0.397}, 
 {"CAF", "Africa", "Central African Republic", "2021-02-18", 4997., 0., 
  0.143, 63., 0., 0., 1034.626, 0., 0.03, 13.044, 0., 0., 0.26, "", "", "", 
  "", "", "", "", "", "", "", "", "", "", "", "", "", "", "", "", "", "", "", 
  "", "", "", "", 22.22, 4.829764*^6, 7.479, 18.3, 3.655, 2.251, 661.24, "", 
  435.727, 6.1, "", "", 16.603, 1., 53.28, 0.397}, 
 {"CAF", "Africa", "Central African Republic", "2021-02-19", 5001., 4., 
  0.714, 63., 0., 0., 1035.454, 0.828, 0.148, 13.044, 0., 0., 0.26, "", "", 
  "", "", "", "", "", "", "", "", "", "", "", "", "", "", "", "", "", "", "", 
  "", "", "", "", "", 22.22, 4.829764*^6, 7.479, 18.3, 3.655, 2.251, 661.24, 
  "", 435.727, 6.1, "", "", 16.603, 1., 53.28, 0.397}, 
 {"CAF", "Africa", "Central African Republic", "2021-02-20", 5001., 0., 
  0.714, 63., 0., 0., 1035.454, 0., 0.148, 13.044, 0., 0., 0.27, "", "", "", 
  "", "", "", "", "", "", "", "", "", "", "", "", "", "", "", "", "", "", "", 
  "", "", "", "", 22.22, 4.829764*^6, 7.479, 18.3, 3.655, 2.251, 661.24, "", 
  435.727, 6.1, "", "", 16.603, 1., 53.28, 0.397}, 
 {"CAF", "Africa", "Central African Republic", "2021-02-21", 5001., 0., 
  0.714, 63., 0., 0., 1035.454, 0., 0.148, 13.044, 0., 0., 0.27, "", "", "", 
  "", "", "", "", "", "", "", "", "", "", "", "", "", "", "", "", "", "", "", 
  "", "", "", "", 22.22, 4.829764*^6, 7.479, 18.3, 3.655, 2.251, 661.24, "", 
  435.727, 6.1, "", "", 16.603, 1., 53.28, 0.397}, 
 {"CAF", "Africa", "Central African Republic", "2021-02-22", 5001., 0., 
  0.714, 63., 0., 0., 1035.454, 0., 0.148, 13.044, 0., 0., 0.28, "", "", "", 
  "", "", "", "", "", "", "", "", "", "", "", "", "", "", "", "", "", "", "", 
  "", "", "", "", 22.22, 4.829764*^6, 7.479, 18.3, 3.655, 2.251, 661.24, "", 
  435.727, 6.1, "", "", 16.603, 1., 53.28, 0.397}, 
 {"CAF", "Africa", "Central African Republic", "2021-02-23", 5001., 0., 
  0.714, 63., 0., 0., 1035.454, 0., 0.148, 13.044, 0., 0., 0.28, "", "", "", 
  "", "", "", "", "", "", "", "", "", "", "", "", "", "", "", "", "", "", "", 
  "", "", "", "", 18.52, 4.829764*^6, 7.479, 18.3, 3.655, 2.251, 661.24, "", 
  435.727, 6.1, "", "", 16.603, 1., 53.28, 0.397}, 
 {"CAF", "Africa", "Central African Republic", "2021-02-24", 5004., 3., 1., 
  63., 0., 0., 1036.075, 0.621, 0.207, 13.044, 0., 0., 0.29, "", "", "", "", 
  "", "", "", "", "", "", "", "", "", "", "", "", "", "", "", "", "", "", "", 
  "", "", "", 18.52, 4.829764*^6, 7.479, 18.3, 3.655, 2.251, 661.24, "", 
  435.727, 6.1, "", "", 16.603, 1., 53.28, 0.397}, 
 {"CAF", "Africa", "Central African Republic", "2021-02-25", 5004., 0., 1., 
  63., 0., 0., 1036.075, 0., 0.207, 13.044, 0., 0., 0.3, "", "", "", "", "", 
  "", "", "", "", "", "", "", "", "", "", "", "", "", "", "", "", "", "", "", 
  "", "", 18.52, 4.829764*^6, 7.479, 18.3, 3.655, 2.251, 661.24, "", 435.727, 
  6.1, "", "", 16.603, 1., 53.28, 0.397}, 
 {"CAF", "Africa", "Central African Republic", "2021-02-26", 5004., 0., 
  0.429, 63., 0., 0., 1036.075, 0., 0.089, 13.044, 0., 0., 0.32, "", "", "", 
  "", "", "", "", "", "", "", "", "", "", "", "", "", "", "", "", "", "", "", 
  "", "", "", "", 18.52, 4.829764*^6, 7.479, 18.3, 3.655, 2.251, 661.24, "", 
  435.727, 6.1, "", "", 16.603, 1., 53.28, 0.397}, 
 {"CAF", "Africa", "Central African Republic", "2021-02-27", 5004., 0., 
  0.429, 63., 0., 0., 1036.075, 0., 0.089, 13.044, 0., 0., 0.33, "", "", "", 
  "", "", "", "", "", "", "", "", "", "", "", "", "", "", "", "", "", "", "", 
  "", "", "", "", 18.52, 4.829764*^6, 7.479, 18.3, 3.655, 2.251, 661.24, "", 
  435.727, 6.1, "", "", 16.603, 1., 53.28, 0.397}, 
 {"CAF", "Africa", "Central African Republic", "2021-02-28", 5004., 0., 
  0.429, 63., 0., 0., 1036.075, 0., 0.089, 13.044, 0., 0., 0.34, "", "", "", 
  "", "", "", "", "", "", "", "", "", "", "", "", "", "", "", "", "", "", "", 
  "", "", "", "", 18.52, 4.829764*^6, 7.479, 18.3, 3.655, 2.251, 661.24, "", 
  435.727, 6.1, "", "", 16.603, 1., 53.28, 0.397}, 
 {"CAF", "Africa", "Central African Republic", "2021-03-01", 5004., 0., 
  0.429, 63., 0., 0., 1036.075, 0., 0.089, 13.044, 0., 0., 0.35, "", "", "", 
  "", "", "", "", "", "", "", "", "", "", "", "", "", "", "", "", "", "", "", 
  "", "", "", "", 18.52, 4.829764*^6, 7.479, 18.3, 3.655, 2.251, 661.24, "", 
  435.727, 6.1, "", "", 16.603, 1., 53.28, 0.397}, 
 {"CAF", "Africa", "Central African Republic", "2021-03-02", 5004., 0., 
  0.429, 63., 0., 0., 1036.075, 0., 0.089, 13.044, 0., 0., 0.37, "", "", "", 
  "", "", "", "", "", "", "", "", "", "", "", "", "", "", "", "", "", "", "", 
  "", "", "", "", 18.52, 4.829764*^6, 7.479, 18.3, 3.655, 2.251, 661.24, "", 
  435.727, 6.1, "", "", 16.603, 1., 53.28, 0.397}, 
 {"CAF", "Africa", "Central African Republic", "2021-03-03", 5004., 0., 0., 
  63., 0., 0., 1036.075, 0., 0., 13.044, 0., 0., 0.39, "", "", "", "", "", 
  "", "", "", "", "", "", "", "", "", "", "", "", "", "", "", "", "", "", "", 
  "", "", 18.52, 4.829764*^6, 7.479, 18.3, 3.655, 2.251, 661.24, "", 435.727, 
  6.1, "", "", 16.603, 1., 53.28, 0.397}, 
 {"CAF", "Africa", "Central African Republic", "2021-03-04", 5018., 14., 2., 
  63., 0., 0., 1038.974, 2.899, 0.414, 13.044, 0., 0., 0.41, "", "", "", "", 
  "", "", "", "", "", "", "", "", "", "", "", "", "", "", "", "", "", "", "", 
  "", "", "", 18.52, 4.829764*^6, 7.479, 18.3, 3.655, 2.251, 661.24, "", 
  435.727, 6.1, "", "", 16.603, 1., 53.28, 0.397}, 
 {"CAF", "Africa", "Central African Republic", "2021-03-05", 5018., 0., 2., 
  63., 0., 0., 1038.974, 0., 0.414, 13.044, 0., 0., 0.43, "", "", "", "", "", 
  "", "", "", "", "", "", "", "", "", "", "", "", "", "", "", "", "", "", "", 
  "", "", 18.52, 4.829764*^6, 7.479, 18.3, 3.655, 2.251, 661.24, "", 435.727, 
  6.1, "", "", 16.603, 1., 53.28, 0.397}, 
 {"CAF", "Africa", "Central African Republic", "2021-03-06", 5018., 0., 2., 
  63., 0., 0., 1038.974, 0., 0.414, 13.044, 0., 0., 0.45, "", "", "", "", "", 
  "", "", "", "", "", "", "", "", "", "", "", "", "", "", "", "", "", "", "", 
  "", "", 18.52, 4.829764*^6, 7.479, 18.3, 3.655, 2.251, 661.24, "", 435.727, 
  6.1, "", "", 16.603, 1., 53.28, 0.397}, 
 {"CAF", "Africa", "Central African Republic", "2021-03-07", 5021., 3., 
  2.429, 63., 0., 0., 1039.595, 0.621, 0.503, 13.044, 0., 0., 0.47, "", "", 
  "", "", "", "", "", "", "", "", "", "", "", "", "", "", "", "", "", "", "", 
  "", "", "", "", "", 18.52, 4.829764*^6, 7.479, 18.3, 3.655, 2.251, 661.24, 
  "", 435.727, 6.1, "", "", 16.603, 1., 53.28, 0.397}, 
 {"CAF", "Africa", "Central African Republic", "2021-03-08", 5021., 0., 
  2.429, 63., 0., 0., 1039.595, 0., 0.503, 13.044, 0., 0., 0.49, "", "", "", 
  "", "", "", "", "", "", "", "", "", "", "", "", "", "", "", "", "", "", "", 
  "", "", "", "", 18.52, 4.829764*^6, 7.479, 18.3, 3.655, 2.251, 661.24, "", 
  435.727, 6.1, "", "", 16.603, 1., 53.28, 0.397}, 
 {"CAF", "Africa", "Central African Republic", "2021-03-09", 5023., 2., 
  2.714, 63., 0., 0., 1040.009, 0.414, 0.562, 13.044, 0., 0., 0.5, "", "", 
  "", "", "", "", "", "", "", "", "", "", "", "", "", "", "", "", "", "", "", 
  "", "", "", "", "", 18.52, 4.829764*^6, 7.479, 18.3, 3.655, 2.251, 661.24, 
  "", 435.727, 6.1, "", "", 16.603, 1., 53.28, 0.397}, 
 {"CAF", "Africa", "Central African Republic", "2021-03-10", 5023., 0., 
  2.714, 63., 0., 0., 1040.009, 0., 0.562, 13.044, 0., 0., 0.52, "", "", "", 
  "", "", "", "", "", "", "", "", "", "", "", "", "", "", "", "", "", "", "", 
  "", "", "", "", 18.52, 4.829764*^6, 7.479, 18.3, 3.655, 2.251, 661.24, "", 
  435.727, 6.1, "", "", 16.603, 1., 53.28, 0.397}, 
 {"CAF", "Africa", "Central African Republic", "2021-03-11", 5023., 0., 
  0.714, 63., 0., 0., 1040.009, 0., 0.148, 13.044, 0., 0., 0.53, "", "", "", 
  "", "", "", "", "", "", "", "", "", "", "", "", "", "", "", "", "", "", "", 
  "", "", "", "", 18.52, 4.829764*^6, 7.479, 18.3, 3.655, 2.251, 661.24, "", 
  435.727, 6.1, "", "", 16.603, 1., 53.28, 0.397}, 
 {"CAF", "Africa", "Central African Republic", "2021-03-12", 5023., 0., 
  0.714, 63., 0., 0., 1040.009, 0., 0.148, 13.044, 0., 0., 0.56, "", "", "", 
  "", "", "", "", "", "", "", "", "", "", "", "", "", "", "", "", "", "", "", 
  "", "", "", "", 18.52, 4.829764*^6, 7.479, 18.3, 3.655, 2.251, 661.24, "", 
  435.727, 6.1, "", "", 16.603, 1., 53.28, 0.397}, 
 {"CAF", "Africa", "Central African Republic", "2021-03-13", 5023., 0., 
  0.714, 63., 0., 0., 1040.009, 0., 0.148, 13.044, 0., 0., 0.58, "", "", "", 
  "", "", "", "", "", "", "", "", "", "", "", "", "", "", "", "", "", "", "", 
  "", "", "", "", 18.52, 4.829764*^6, 7.479, 18.3, 3.655, 2.251, 661.24, "", 
  435.727, 6.1, "", "", 16.603, 1., 53.28, 0.397}, 
 {"CAF", "Africa", "Central African Republic", "2021-03-14", 5023., 0., 
  0.286, 63., 0., 0., 1040.009, 0., 0.059, 13.044, 0., 0., 0.6, "", "", "", 
  "", "", "", "", "", "", "", "", "", "", "", "", "", "", "", "", "", "", "", 
  "", "", "", "", 18.52, 4.829764*^6, 7.479, 18.3, 3.655, 2.251, 661.24, "", 
  435.727, 6.1, "", "", 16.603, 1., 53.28, 0.397}, 
 {"CAF", "Africa", "Central African Republic", "2021-03-15", 5023., 0., 
  0.286, 63., 0., 0., 1040.009, 0., 0.059, 13.044, 0., 0., 0.63, "", "", "", 
  "", "", "", "", "", "", "", "", "", "", "", "", "", "", "", "", "", "", "", 
  "", "", "", "", 18.52, 4.829764*^6, 7.479, 18.3, 3.655, 2.251, 661.24, "", 
  435.727, 6.1, "", "", 16.603, 1., 53.28, 0.397}, 
 {"CAF", "Africa", "Central African Republic", "2021-03-16", 5025., 2., 
  0.286, 63., 0., 0., 1040.424, 0.414, 0.059, 13.044, 0., 0., 0.66, "", "", 
  "", "", "", "", "", "", "", "", "", "", "", "", "", "", "", "", "", "", "", 
  "", "", "", "", "", 12.96, 4.829764*^6, 7.479, 18.3, 3.655, 2.251, 661.24, 
  "", 435.727, 6.1, "", "", 16.603, 1., 53.28, 0.397}, 
 {"CAF", "Africa", "Central African Republic", "2021-03-17", 5064., 39., 
  5.857, 63., 0., 0., 1048.498, 8.075, 1.213, 13.044, 0., 0., 0.68, "", "", 
  "", "", "", "", "", "", "", "", "", "", "", "", "", "", "", "", "", "", "", 
  "", "", "", "", "", 12.96, 4.829764*^6, 7.479, 18.3, 3.655, 2.251, 661.24, 
  "", 435.727, 6.1, "", "", 16.603, 1., 53.28, 0.397}, 
 {"CAF", "Africa", "Central African Republic", "2021-03-18", 5075., 11., 
  7.429, 64., 1., 0.143, 1050.776, 2.278, 1.538, 13.251, 0.207, 0.03, 0.7, 
  "", "", "", "", "", "", "", "", "", "", "", "", "", "", "", "", "", "", "", 
  "", "", "", "", "", "", "", 12.96, 4.829764*^6, 7.479, 18.3, 3.655, 2.251, 
  661.24, "", 435.727, 6.1, "", "", 16.603, 1., 53.28, 0.397}, 
 {"CAF", "Africa", "Central African Republic", "2021-03-19", 5075., 0., 
  7.429, 64., 0., 0.143, 1050.776, 0., 1.538, 13.251, 0., 0.03, 0.71, "", "", 
  "", "", "", "", "", "", "", "", "", "", "", "", "", "", "", "", "", "", "", 
  "", "", "", "", "", 12.96, 4.829764*^6, 7.479, 18.3, 3.655, 2.251, 661.24, 
  "", 435.727, 6.1, "", "", 16.603, 1., 53.28, 0.397}, 
 {"CAF", "Africa", "Central African Republic", "2021-03-20", 5075., 0., 
  7.429, 64., 0., 0.143, 1050.776, 0., 1.538, 13.251, 0., 0.03, 0.73, "", "", 
  "", "", "", "", "", "", "", "", "", "", "", "", "", "", "", "", "", "", "", 
  "", "", "", "", "", 12.96, 4.829764*^6, 7.479, 18.3, 3.655, 2.251, 661.24, 
  "", 435.727, 6.1, "", "", 16.603, 1., 53.28, 0.397}, 
 {"CAF", "Africa", "Central African Republic", "2021-03-21", 5087., 12., 
  9.143, 64., 0., 0.143, 1053.261, 2.485, 1.893, 13.251, 0., 0.03, 0.75, "", 
  "", "", "", "", "", "", "", "", "", "", "", "", "", "", "", "", "", "", "", 
  "", "", "", "", "", "", 12.96, 4.829764*^6, 7.479, 18.3, 3.655, 2.251, 
  661.24, "", 435.727, 6.1, "", "", 16.603, 1., 53.28, 0.397}, 
 {"CAF", "Africa", "Central African Republic", "2021-03-22", 5087., 0., 
  9.143, 64., 0., 0.143, 1053.261, 0., 1.893, 13.251, 0., 0.03, 0.76, "", "", 
  "", "", "", "", "", "", "", "", "", "", "", "", "", "", "", "", "", "", "", 
  "", "", "", "", "", 12.96, 4.829764*^6, 7.479, 18.3, 3.655, 2.251, 661.24, 
  "", 435.727, 6.1, "", "", 16.603, 1., 53.28, 0.397}, 
 {"CAF", "Africa", "Central African Republic", "2021-03-23", 5087., 0., 
  8.857, 64., 0., 0.143, 1053.261, 0., 1.834, 13.251, 0., 0.03, 0.77, "", "", 
  "", "", "", "", "", "", "", "", "", "", "", "", "", "", "", "", "", "", "", 
  "", "", "", "", "", 12.96, 4.829764*^6, 7.479, 18.3, 3.655, 2.251, 661.24, 
  "", 435.727, 6.1, "", "", 16.603, 1., 53.28, 0.397}, 
 {"CAF", "Africa", "Central African Republic", "2021-03-24", 5088., 1., 
  3.429, 64., 0., 0.143, 1053.468, 0.207, 0.71, 13.251, 0., 0.03, 0.8, "", 
  "", "", "", "", "", "", "", "", "", "", "", "", "", "", "", "", "", "", "", 
  "", "", "", "", "", "", 12.96, 4.829764*^6, 7.479, 18.3, 3.655, 2.251, 
  661.24, "", 435.727, 6.1, "", "", 16.603, 1., 53.28, 0.397}, 
 {"CAF", "Africa", "Central African Republic", "2021-03-25", 5088., 0., 
  1.857, 64., 0., 0., 1053.468, 0., 0.385, 13.251, 0., 0., 0.82, "", "", "", 
  "", "", "", "", "", "", "", "", "", "", "", "", "", "", "", "", "", "", "", 
  "", "", "", "", 12.96, 4.829764*^6, 7.479, 18.3, 3.655, 2.251, 661.24, "", 
  435.727, 6.1, "", "", 16.603, 1., 53.28, 0.397}, 
 {"CAF", "Africa", "Central African Republic", "2021-03-26", 5088., 0., 
  1.857, 64., 0., 0., 1053.468, 0., 0.385, 13.251, 0., 0., 0.85, "", "", "", 
  "", "", "", "", "", "", "", "", "", "", "", "", "", "", "", "", "", "", "", 
  "", "", "", "", 12.96, 4.829764*^6, 7.479, 18.3, 3.655, 2.251, 661.24, "", 
  435.727, 6.1, "", "", 16.603, 1., 53.28, 0.397}, 
 {"CAF", "Africa", "Central African Republic", "2021-03-27", 5088., 0., 
  1.857, 64., 0., 0., 1053.468, 0., 0.385, 13.251, 0., 0., 0.88, "", "", "", 
  "", "", "", "", "", "", "", "", "", "", "", "", "", "", "", "", "", "", "", 
  "", "", "", "", 12.96, 4.829764*^6, 7.479, 18.3, 3.655, 2.251, 661.24, "", 
  435.727, 6.1, "", "", 16.603, 1., 53.28, 0.397}, 
 {"CAF", "Africa", "Central African Republic", "2021-03-28", 5088., 0., 
  0.143, 64., 0., 0., 1053.468, 0., 0.03, 13.251, 0., 0., 0.92, "", "", "", 
  "", "", "", "", "", "", "", "", "", "", "", "", "", "", "", "", "", "", "", 
  "", "", "", "", 12.96, 4.829764*^6, 7.479, 18.3, 3.655, 2.251, 661.24, "", 
  435.727, 6.1, "", "", 16.603, 1., 53.28, 0.397}, 
 {"CAF", "Africa", "Central African Republic", "2021-03-29", 5088., 0., 
  0.143, 64., 0., 0., 1053.468, 0., 0.03, 13.251, 0., 0., 0.96, "", "", "", 
  "", "", "", "", "", "", "", "", "", "", "", "", "", "", "", "", "", "", "", 
  "", "", "", "", 12.96, 4.829764*^6, 7.479, 18.3, 3.655, 2.251, 661.24, "", 
  435.727, 6.1, "", "", 16.603, 1., 53.28, 0.397}, 
 {"CAF", "Africa", "Central African Republic", "2021-03-30", 5161., 73., 
  10.571, 67., 3., 0.429, 1068.582, 15.115, 2.189, 13.872, 0.621, 0.089, 1., 
  "", "", "", "", "", "", "", "", "", "", "", "", "", "", "", "", "", "", "", 
  "", "", "", "", "", "", "", 12.96, 4.829764*^6, 7.479, 18.3, 3.655, 2.251, 
  661.24, "", 435.727, 6.1, "", "", 16.603, 1., 53.28, 0.397}, 
 {"CAF", "Africa", "Central African Republic", "2021-03-31", 5161., 0., 
  10.429, 67., 0., 0.429, 1068.582, 0., 2.159, 13.872, 0., 0.089, 1.04, "", 
  "", "", "", "", "", "", "", "", "", "", "", "", "", "", "", "", "", "", "", 
  "", "", "", "", "", "", 12.96, 4.829764*^6, 7.479, 18.3, 3.655, 2.251, 
  661.24, "", 435.727, 6.1, "", "", 16.603, 1., 53.28, 0.397}, 
 {"CAF", "Africa", "Central African Republic", "2021-04-01", 5222., 61., 
  19.143, 72., 5., 1.143, 1081.212, 12.63, 3.964, 14.908, 1.035, 0.237, 1.09, 
  "", "", "", "", "", "", "", "", "", "", "", "", "", "", "", "", "", "", "", 
  "", "", "", "", "", "", "", 12.96, 4.829764*^6, 7.479, 18.3, 3.655, 2.251, 
  661.24, "", 435.727, 6.1, "", "", 16.603, 1., 53.28, 0.397}, 
 {"CAF", "Africa", "Central African Republic", "2021-04-02", 5245., 23., 
  22.429, 72., 0., 1.143, 1085.974, 4.762, 4.644, 14.908, 0., 0.237, 1.12, 
  "", "", "", "", "", "", "", "", "", "", "", "", "", "", "", "", "", "", "", 
  "", "", "", "", "", "", "", 12.96, 4.829764*^6, 7.479, 18.3, 3.655, 2.251, 
  661.24, "", 435.727, 6.1, "", "", 16.603, 1., 53.28, 0.397}, 
 {"CAF", "Africa", "Central African Republic", "2021-04-03", 5245., 0., 
  22.429, 72., 0., 1.143, 1085.974, 0., 4.644, 14.908, 0., 0.237, 1.14, "", 
  "", "", "", "", "", "", "", "", "", "", "", "", "", "", "", "", "", "", "", 
  "", "", "", "", "", "", 12.96, 4.829764*^6, 7.479, 18.3, 3.655, 2.251, 
  661.24, "", 435.727, 6.1, "", "", 16.603, 1., 53.28, 0.397}, 
 {"CAF", "Africa", "Central African Republic", "2021-04-04", 5245., 0., 
  22.429, 72., 0., 1.143, 1085.974, 0., 4.644, 14.908, 0., 0.237, 1.16, "", 
  "", "", "", "", "", "", "", "", "", "", "", "", "", "", "", "", "", "", "", 
  "", "", "", "", "", "", 12.96, 4.829764*^6, 7.479, 18.3, 3.655, 2.251, 
  661.24, "", 435.727, 6.1, "", "", 16.603, 1., 53.28, 0.397}, 
 {"CAF", "Africa", "Central African Republic", "2021-04-05", 5313., 68., 
  32.143, 73., 1., 1.286, 1100.054, 14.079, 6.655, 15.115, 0.207, 0.266, 
  1.19, "", "", "", "", "", "", "", "", "", "", "", "", "", "", "", "", "", 
  "", "", "", "", "", "", "", "", "", 12.96, 4.829764*^6, 7.479, 18.3, 3.655, 
  2.251, 661.24, "", 435.727, 6.1, "", "", 16.603, 1., 53.28, 0.397}, 
 {"CAF", "Africa", "Central African Republic", "2021-04-06", 5313., 0., 
  21.714, 73., 0., 0.857, 1100.054, 0., 4.496, 15.115, 0., 0.177, 1.2, "", 
  "", "", "", "", "", "", "", "", "", "", "", "", "", "", "", "", "", "", "", 
  "", "", "", "", "", "", 12.96, 4.829764*^6, 7.479, 18.3, 3.655, 2.251, 
  661.24, "", 435.727, 6.1, "", "", 16.603, 1., 53.28, 0.397}, 
 {"CAF", "Africa", "Central African Republic", "2021-04-07", 5353., 40., 
  27.429, 73., 0., 0.857, 1108.336, 8.282, 5.679, 15.115, 0., 0.177, 1.22, 
  "", "", "", "", "", "", "", "", "", "", "", "", "", "", "", "", "", "", "", 
  "", "", "", "", "", "", "", 12.96, 4.829764*^6, 7.479, 18.3, 3.655, 2.251, 
  661.24, "", 435.727, 6.1, "", "", 16.603, 1., 53.28, 0.397}, 
 {"CAF", "Africa", "Central African Republic", "2021-04-08", 5402., 49., 
  25.714, 74., 1., 0.286, 1118.481, 10.145, 5.324, 15.322, 0.207, 0.059, 
  1.24, "", "", "", "", "", "", "", "", "", "", "", "", "", "", "", "", "", 
  "", "", "", "", "", "", "", "", "", 12.96, 4.829764*^6, 7.479, 18.3, 3.655, 
  2.251, 661.24, "", 435.727, 6.1, "", "", 16.603, 1., 53.28, 0.397}, 
 {"CAF", "Africa", "Central African Republic", "2021-04-09", 5402., 0., 
  22.429, 74., 0., 0.286, 1118.481, 0., 4.644, 15.322, 0., 0.059, 1.26, "", 
  "", "", "", "", "", "", "", "", "", "", "", "", "", "", "", "", "", "", "", 
  "", "", "", "", "", "", 12.96, 4.829764*^6, 7.479, 18.3, 3.655, 2.251, 
  661.24, "", 435.727, 6.1, "", "", 16.603, 1., 53.28, 0.397}, 
 {"CAF", "Africa", "Central African Republic", "2021-04-10", 5491., 89., 
  35.143, 74., 0., 0.286, 1136.909, 18.427, 7.276, 15.322, 0., 0.059, 1.27, 
  "", "", "", "", "", "", "", "", "", "", "", "", "", "", "", "", "", "", "", 
  "", "", "", "", "", "", "", 12.96, 4.829764*^6, 7.479, 18.3, 3.655, 2.251, 
  661.24, "", 435.727, 6.1, "", "", 16.603, 1., 53.28, 0.397}, 
 {"CAF", "Africa", "Central African Republic", "2021-04-11", 5491., 0., 
  35.143, 74., 0., 0.286, 1136.909, 0., 7.276, 15.322, 0., 0.059, 1.27, "", 
  "", "", "", "", "", "", "", "", "", "", "", "", "", "", "", "", "", "", "", 
  "", "", "", "", "", "", 12.96, 4.829764*^6, 7.479, 18.3, 3.655, 2.251, 
  661.24, "", 435.727, 6.1, "", "", 16.603, 1., 53.28, 0.397}, 
 {"CAF", "Africa", "Central African Republic", "2021-04-12", 5491., 0., 
  25.429, 74., 0., 0.143, 1136.909, 0., 5.265, 15.322, 0., 0.03, 1.28, "", 
  "", "", "", "", "", "", "", "", "", "", "", "", "", "", "", "", "", "", "", 
  "", "", "", "", "", "", 12.96, 4.829764*^6, 7.479, 18.3, 3.655, 2.251, 
  661.24, "", 435.727, 6.1, "", "", 16.603, 1., 53.28, 0.397}, 
 {"CAF", "Africa", "Central African Republic", "2021-04-13", 5682., 191., 
  52.714, 75., 1., 0.286, 1176.455, 39.546, 10.914, 15.529, 0.207, 0.059, 
  1.29, "", "", "", "", "", "", "", "", "", "", "", "", "", "", "", "", "", 
  "", "", "", "", "", "", "", "", "", 12.96, 4.829764*^6, 7.479, 18.3, 3.655, 
  2.251, 661.24, "", 435.727, 6.1, "", "", 16.603, 1., 53.28, 0.397}, 
 {"CAF", "Africa", "Central African Republic", "2021-04-14", 5682., 0., 47., 
  75., 0., 0.286, 1176.455, 0., 9.731, 15.529, 0., 0.059, 1.27, "", "", "", 
  "", "", "", "", "", "", "", "", "", "", "", "", "", "", "", "", "", "", "", 
  "", "", "", "", 12.96, 4.829764*^6, 7.479, 18.3, 3.655, 2.251, 661.24, "", 
  435.727, 6.1, "", "", 16.603, 1., 53.28, 0.397}, 
 {"CAF", "Africa", "Central African Republic", "2021-04-15", 5682., 0., 40., 
  75., 0., 0.143, 1176.455, 0., 8.282, 15.529, 0., 0.03, 1.26, "", "", "", 
  "", "", "", "", "", "", "", "", "", "", "", "", "", "", "", "", "", "", "", 
  "", "", "", "", 12.96, 4.829764*^6, 7.479, 18.3, 3.655, 2.251, 661.24, "", 
  435.727, 6.1, "", "", 16.603, 1., 53.28, 0.397}, 
 {"CAF", "Africa", "Central African Republic", "2021-04-16", 5728., 46., 
  46.571, 75., 0., 0.143, 1185.979, 9.524, 9.643, 15.529, 0., 0.03, 1.26, "", 
  "", "", "", "", "", "", "", "", "", "", "", "", "", "", "", "", "", "", "", 
  "", "", "", "", "", "", 12.96, 4.829764*^6, 7.479, 18.3, 3.655, 2.251, 
  661.24, "", 435.727, 6.1, "", "", 16.603, 1., 53.28, 0.397}, 
 {"CAF", "Africa", "Central African Republic", "2021-04-17", 5728., 0., 
  33.857, 75., 0., 0.143, 1185.979, 0., 7.01, 15.529, 0., 0.03, 1.26, "", "", 
  "", "", "", "", "", "", "", "", "", "", "", "", "", "", "", "", "", "", "", 
  "", "", "", "", "", 12.96, 4.829764*^6, 7.479, 18.3, 3.655, 2.251, 661.24, 
  "", 435.727, 6.1, "", "", 16.603, 1., 53.28, 0.397}, 
 {"CAF", "Africa", "Central African Republic", "2021-04-18", 5787., 59., 
  42.286, 75., 0., 0.143, 1198.195, 12.216, 8.755, 15.529, 0., 0.03, 1.26, 
  "", "", "", "", "", "", "", "", "", "", "", "", "", "", "", "", "", "", "", 
  "", "", "", "", "", "", "", 12.96, 4.829764*^6, 7.479, 18.3, 3.655, 2.251, 
  661.24, "", 435.727, 6.1, "", "", 16.603, 1., 53.28, 0.397}, 
 {"CAF", "Africa", "Central African Republic", "2021-04-19", 5787., 0., 
  42.286, 75., 0., 0.143, 1198.195, 0., 8.755, 15.529, 0., 0.03, 1.25, "", 
  "", "", "", "", "", "", "", "", "", "", "", "", "", "", "", "", "", "", "", 
  "", "", "", "", "", "", 12.96, 4.829764*^6, 7.479, 18.3, 3.655, 2.251, 
  661.24, "", 435.727, 6.1, "", "", 16.603, 1., 53.28, 0.397}, 
 {"CAF", "Africa", "Central African Republic", "2021-04-20", 5929., 142., 
  35.286, 79., 4., 0.571, 1227.596, 29.401, 7.306, 16.357, 0.828, 0.118, 
  1.25, "", "", "", "", "", "", "", "", "", "", "", "", "", "", "", "", "", 
  "", "", "", "", "", "", "", "", "", 11.11, 4.829764*^6, 7.479, 18.3, 3.655, 
  2.251, 661.24, "", 435.727, 6.1, "", "", 16.603, 1., 53.28, 0.397}, 
 {"CAF", "Africa", "Central African Republic", "2021-04-21", 6175., 246., 
  70.429, 85., 6., 1.429, 1278.53, 50.934, 14.582, 17.599, 1.242, 0.296, 
  1.24, "", "", "", "", "", "", "", "", "", "", "", "", "", "", "", "", "", 
  "", "", "", "", "", "", "", "", "", 11.11, 4.829764*^6, 7.479, 18.3, 3.655, 
  2.251, 661.24, "", 435.727, 6.1, "", "", 16.603, 1., 53.28, 0.397}, 
 {"CAF", "Africa", "Central African Republic", "2021-04-22", 6175., 0., 
  70.429, 85., 0., 1.429, 1278.53, 0., 14.582, 17.599, 0., 0.296, 1.21, "", 
  "", "", "", "", "", "", "", "", "", "", "", "", "", "", "", "", "", "", "", 
  "", "", "", "", "", "", 11.11, 4.829764*^6, 7.479, 18.3, 3.655, 2.251, 
  661.24, "", 435.727, 6.1, "", "", 16.603, 1., 53.28, 0.397}, 
 {"CAF", "Africa", "Central African Republic", "2021-04-23", 6224., 49., 
  70.857, 85., 0., 1.429, 1288.676, 10.145, 14.671, 17.599, 0., 0.296, 1.19, 
  "", "", "", "", "", "", "", "", "", "", "", "", "", "", "", "", "", "", "", 
  "", "", "", "", "", "", "", 11.11, 4.829764*^6, 7.479, 18.3, 3.655, 2.251, 
  661.24, "", 435.727, 6.1, "", "", 16.603, 1., 53.28, 0.397}, 
 {"CAF", "Africa", "Central African Republic", "2021-04-24", 6224., 0., 
  70.857, 85., 0., 1.429, 1288.676, 0., 14.671, 17.599, 0., 0.296, 1.16, "", 
  "", "", "", "", "", "", "", "", "", "", "", "", "", "", "", "", "", "", "", 
  "", "", "", "", "", "", 11.11, 4.829764*^6, 7.479, 18.3, 3.655, 2.251, 
  661.24, "", 435.727, 6.1, "", "", 16.603, 1., 53.28, 0.397}, 
 {"CAF", "Africa", "Central African Republic", "2021-04-25", 6224., 0., 
  62.429, 85., 0., 1.429, 1288.676, 0., 12.926, 17.599, 0., 0.296, 1.14, "", 
  "", "", "", "", "", "", "", "", "", "", "", "", "", "", "", "", "", "", "", 
  "", "", "", "", "", "", 11.11, 4.829764*^6, 7.479, 18.3, 3.655, 2.251, 
  661.24, "", 435.727, 6.1, "", "", 16.603, 1., 53.28, 0.397}, 
 {"CAF", "Africa", "Central African Republic", "2021-04-26", 6224., 0., 
  62.429, 85., 0., 1.429, 1288.676, 0., 12.926, 17.599, 0., 0.296, 1.13, "", 
  "", "", "", "", "", "", "", "", "", "", "", "", "", "", "", "", "", "", "", 
  "", "", "", "", "", "", 11.11, 4.829764*^6, 7.479, 18.3, 3.655, 2.251, 
  661.24, "", 435.727, 6.1, "", "", 16.603, 1., 53.28, 0.397}, 
 {"CAF", "Africa", "Central African Republic", "2021-04-27", 6359., 135., 
  61.429, 87., 2., 1.143, 1316.627, 27.952, 12.719, 18.013, 0.414, 0.237, 
  1.11, "", "", "", "", "", "", "", "", "", "", "", "", "", "", "", "", "", 
  "", "", "", "", "", "", "", "", "", 11.11, 4.829764*^6, 7.479, 18.3, 3.655, 
  2.251, 661.24, "", 435.727, 6.1, "", "", 16.603, 1., 53.28, 0.397}, 
 {"CAF", "Africa", "Central African Republic", "2021-04-28", 6359., 0., 
  26.286, 87., 0., 0.286, 1316.627, 0., 5.442, 18.013, 0., 0.059, 1.1, "", 
  "", "", "", "", "", "", "", "", "", "", "", "", "", "", "", "", "", "", "", 
  "", "", "", "", "", "", 11.11, 4.829764*^6, 7.479, 18.3, 3.655, 2.251, 
  661.24, "", 435.727, 6.1, "", "", 16.603, 1., 53.28, 0.397}, 
 {"CAF", "Africa", "Central African Republic", "2021-04-29", 6411., 52., 
  33.714, 88., 1., 0.429, 1327.394, 10.767, 6.981, 18.22, 0.207, 0.089, 1.09, 
  "", "", "", "", "", "", "", "", "", "", "", "", "", "", "", "", "", "", "", 
  "", "", "", "", "", "", "", 11.11, 4.829764*^6, 7.479, 18.3, 3.655, 2.251, 
  661.24, "", 435.727, 6.1, "", "", 16.603, 1., 53.28, 0.397}, 
 {"CAF", "Africa", "Central African Republic", "2021-04-30", 6411., 0., 
  26.714, 88., 0., 0.429, 1327.394, 0., 5.531, 18.22, 0., 0.089, 1.08, "", 
  "", "", "", "", "", "", "", "", "", "", "", "", "", "", "", "", "", "", "", 
  "", "", "", "", "", "", 11.11, 4.829764*^6, 7.479, 18.3, 3.655, 2.251, 
  661.24, "", 435.727, 6.1, "", "", 16.603, 1., 53.28, 0.397}, 
 {"CAF", "Africa", "Central African Republic", "2021-05-01", 6411., 0., 
  26.714, 88., 0., 0.429, 1327.394, 0., 5.531, 18.22, 0., 0.089, 1.07, "", 
  "", "", "", "", "", "", "", "", "", "", "", "", "", "", "", "", "", "", "", 
  "", "", "", "", "", "", 11.11, 4.829764*^6, 7.479, 18.3, 3.655, 2.251, 
  661.24, "", 435.727, 6.1, "", "", 16.603, 1., 53.28, 0.397}, 
 {"CAF", "Africa", "Central African Republic", "2021-05-02", 6411., 0., 
  26.714, 88., 0., 0.429, 1327.394, 0., 5.531, 18.22, 0., 0.089, 1.07, "", 
  "", "", "", "", "", "", "", "", "", "", "", "", "", "", "", "", "", "", "", 
  "", "", "", "", "", "", 11.11, 4.829764*^6, 7.479, 18.3, 3.655, 2.251, 
  661.24, "", 435.727, 6.1, "", "", 16.603, 1., 53.28, 0.397}, 
 {"CAF", "Africa", "Central African Republic", "2021-05-03", 6411., 0., 
  26.714, 88., 0., 0.429, 1327.394, 0., 5.531, 18.22, 0., 0.089, 1.07, "", 
  "", "", "", "", "", "", "", "", "", "", "", "", "", "", "", "", "", "", "", 
  "", "", "", "", "", "", 11.11, 4.829764*^6, 7.479, 18.3, 3.655, 2.251, 
  661.24, "", 435.727, 6.1, "", "", 16.603, 1., 53.28, 0.397}, 
 {"CAF", "Africa", "Central African Republic", "2021-05-04", 6521., 110., 
  23.143, 91., 3., 0.571, 1350.169, 22.775, 4.792, 18.842, 0.621, 0.118, 
  1.07, "", "", "", "", "", "", "", "", "", "", "", "", "", "", "", "", "", 
  "", "", "", "", "", "", "", "", "", 27.78, 4.829764*^6, 7.479, 18.3, 3.655, 
  2.251, 661.24, "", 435.727, 6.1, "", "", 16.603, 1., 53.28, 0.397}, 
 {"CAF", "Africa", "Central African Republic", "2021-05-05", 6521., 0., 
  23.143, 91., 0., 0.571, 1350.169, 0., 4.792, 18.842, 0., 0.118, 1.07, "", 
  "", "", "", "", "", "", "", "", "", "", "", "", "", "", "", "", "", "", "", 
  "", "", "", "", "", "", 27.78, 4.829764*^6, 7.479, 18.3, 3.655, 2.251, 
  661.24, "", 435.727, 6.1, "", "", 16.603, 1., 53.28, 0.397}, 
 {"CAF", "Africa", "Central African Republic", "2021-05-06", 6674., 153., 
  37.571, 93., 2., 0.714, 1381.848, 31.679, 7.779, 19.256, 0.414, 0.148, 
  1.07, "", "", "", "", "", "", "", "", "", "", "", "", "", "", "", "", "", 
  "", "", "", "", "", "", "", "", "", 27.78, 4.829764*^6, 7.479, 18.3, 3.655, 
  2.251, 661.24, "", 435.727, 6.1, "", "", 16.603, 1., 53.28, 0.397}, 
 {"CAF", "Africa", "Central African Republic", "2021-05-07", 6674., 0., 
  37.571, 93., 0., 0.714, 1381.848, 0., 7.779, 19.256, 0., 0.148, 1.05, "", 
  "", "", "", "", "", "", "", "", "", "", "", "", "", "", "", "", "", "", "", 
  "", "", "", "", "", "", 27.78, 4.829764*^6, 7.479, 18.3, 3.655, 2.251, 
  661.24, "", 435.727, 6.1, "", "", 16.603, 1., 53.28, 0.397}, 
 {"CAF", "Africa", "Central African Republic", "2021-05-08", 6674., 0., 
  37.571, 93., 0., 0.714, 1381.848, 0., 7.779, 19.256, 0., 0.148, 1.04, "", 
  "", "", "", "", "", "", "", "", "", "", "", "", "", "", "", "", "", "", "", 
  "", "", "", "", "", "", 27.78, 4.829764*^6, 7.479, 18.3, 3.655, 2.251, 
  661.24, "", 435.727, 6.1, "", "", 16.603, 1., 53.28, 0.397}, 
 {"CAF", "Africa", "Central African Republic", "2021-05-09", 6674., 0., 
  37.571, 93., 0., 0.714, 1381.848, 0., 7.779, 19.256, 0., 0.148, 1.02, "", 
  "", "", "", "", "", "", "", "", "", "", "", "", "", "", "", "", "", "", "", 
  "", "", "", "", "", "", 27.78, 4.829764*^6, 7.479, 18.3, 3.655, 2.251, 
  661.24, "", 435.727, 6.1, "", "", 16.603, 1., 53.28, 0.397}, 
 {"CAF", "Africa", "Central African Republic", "2021-05-10", 6674., 0., 
  37.571, 93., 0., 0.714, 1381.848, 0., 7.779, 19.256, 0., 0.148, 1.02, "", 
  "", "", "", "", "", "", "", "", "", "", "", "", "", "", "", "", "", "", "", 
  "", "", "", "", "", "", 11.11, 4.829764*^6, 7.479, 18.3, 3.655, 2.251, 
  661.24, "", 435.727, 6.1, "", "", 16.603, 1., 53.28, 0.397}, 
 {"CAF", "Africa", "Central African Republic", "2021-05-11", 6674., 0., 
  21.857, 93., 0., 0.286, 1381.848, 0., 4.526, 19.256, 0., 0.059, 1.01, "", 
  "", "", "", "", "", "", "", "", "", "", "", "", "", "", "", "", "", "", "", 
  "", "", "", "", "", "", 11.11, 4.829764*^6, 7.479, 18.3, 3.655, 2.251, 
  661.24, "", 435.727, 6.1, "", "", 16.603, 1., 53.28, 0.397}, 
 {"CAF", "Africa", "Central African Republic", "2021-05-12", 6866., 192., 
  49.286, 95., 2., 0.571, 1421.602, 39.753, 10.205, 19.67, 0.414, 0.118, 
  1.02, "", "", "", "", "", "", "", "", "", "", "", "", "", "", "", "", "", 
  667., 667., "", "", "", 0.01, 0.01, "", "", 11.11, 4.829764*^6, 7.479, 
  18.3, 3.655, 2.251, 661.24, "", 435.727, 6.1, "", "", 16.603, 1., 53.28, 
  0.397}, {"CAF", "Africa", "Central African Republic", "2021-05-13", 6866., 
  0., 27.429, 95., 0., 0.286, 1421.602, 0., 5.679, 19.67, 0., 0.059, 0.99, 
  "", "", "", "", "", "", "", "", "", "", "", "", "", "", "", "", "", "", "", 
  "", "", 934., "", "", "", 193., 11.11, 4.829764*^6, 7.479, 18.3, 3.655, 
  2.251, 661.24, "", 435.727, 6.1, "", "", 16.603, 1., 53.28, 0.397}, 
 {"CAF", "Africa", "Central African Republic", "2021-05-14", 6866., 0., 
  27.429, 95., 0., 0.286, 1421.602, 0., 5.679, 19.67, 0., 0.059, 0.97, "", 
  "", "", "", "", "", "", "", "", "", "", "", "", "", "", "", "", "", "", "", 
  "", 934., "", "", "", 193., 11.11, 4.829764*^6, 7.479, 18.3, 3.655, 2.251, 
  661.24, "", 435.727, 6.1, "", "", 16.603, 1., 53.28, 0.397}, 
 {"CAF", "Africa", "Central African Republic", "2021-05-15", 6866., 0., 
  27.429, 95., 0., 0.286, 1421.602, 0., 5.679, 19.67, 0., 0.059, 0.95, "", 
  "", "", "", "", "", "", "", "", "", "", "", "", "", "", "", "", "", "", "", 
  "", 934., "", "", "", 193., 11.11, 4.829764*^6, 7.479, 18.3, 3.655, 2.251, 
  661.24, "", 435.727, 6.1, "", "", 16.603, 1., 53.28, 0.397}, 
 {"CAF", "Africa", "Central African Republic", "2021-05-16", 6866., 0., 
  27.429, 95., 0., 0.286, 1421.602, 0., 5.679, 19.67, 0., 0.059, 0.93, "", 
  "", "", "", "", "", "", "", "", "", "", "", "", "", "", "", "", "", "", "", 
  "", 934., "", "", "", 193., 11.11, 4.829764*^6, 7.479, 18.3, 3.655, 2.251, 
  661.24, "", 435.727, 6.1, "", "", 16.603, 1., 53.28, 0.397}, 
 {"CAF", "Africa", "Central African Republic", "2021-05-17", 6866., 0., 
  27.429, 95., 0., 0.286, 1421.602, 0., 5.679, 19.67, 0., 0.059, 0.91, "", 
  "", "", "", "", "", "", "", "", "", "", "", "", "", "", "", "", "", "", "", 
  "", 934., "", "", "", 193., 11.11, 4.829764*^6, 7.479, 18.3, 3.655, 2.251, 
  661.24, "", 435.727, 6.1, "", "", 16.603, 1., 53.28, 0.397}, 
 {"CAF", "Africa", "Central African Republic", "2021-05-18", 7010., 144., 
  48., 96., 1., 0.429, 1451.417, 29.815, 9.938, 19.877, 0.207, 0.089, 0.9, 
  "", "", "", "", "", "", "", "", "", "", "", "", "", "", "", "", "", "", "", 
  "", "", 934., "", "", "", 193., 11.11, 4.829764*^6, 7.479, 18.3, 3.655, 
  2.251, 661.24, "", 435.727, 6.1, "", "", 16.603, 1., 53.28, 0.397}, 
 {"CAF", "Africa", "Central African Republic", "2021-05-19", 7010., 0., 
  20.571, 96., 0., 0.143, 1451.417, 0., 4.259, 19.877, 0., 0.03, 0.86, "", 
  "", "", "", "", "", "", "", "", "", "", "", "", "", "", "", "", "", "", "", 
  "", 934., "", "", "", 193., 11.11, 4.829764*^6, 7.479, 18.3, 3.655, 2.251, 
  661.24, "", 435.727, 6.1, "", "", 16.603, 1., 53.28, 0.397}, 
 {"CAF", "Africa", "Central African Republic", "2021-05-20", 7010., 0., 
  20.571, 96., 0., 0.143, 1451.417, 0., 4.259, 19.877, 0., 0.03, 0.84, "", 
  "", "", "", "", "", "", "", "", "", "", "", "", "", "", "", "", "", "", "", 
  "", 934., "", "", "", 193., 11.11, 4.829764*^6, 7.479, 18.3, 3.655, 2.251, 
  661.24, "", 435.727, 6.1, "", "", 16.603, 1., 53.28, 0.397}, 
 {"CAF", "Africa", "Central African Republic", "2021-05-21", 7010., 0., 
  20.571, 96., 0., 0.143, 1451.417, 0., 4.259, 19.877, 0., 0.03, 0.81, "", 
  "", "", "", "", "", "", "", "", "", "", "", "", "", "", "", "", "", "", "", 
  "", 934., "", "", "", 193., 11.11, 4.829764*^6, 7.479, 18.3, 3.655, 2.251, 
  661.24, "", 435.727, 6.1, "", "", 16.603, 1., 53.28, 0.397}, 
 {"CAF", "Africa", "Central African Republic", "2021-05-22", 7010., 0., 
  20.571, 96., 0., 0.143, 1451.417, 0., 4.259, 19.877, 0., 0.03, 0.79, "", 
  "", "", "", "", "", "", "", "", "", "", "", "", "", "", "", "", "", "", "", 
  "", 934., "", "", "", 193., 11.11, 4.829764*^6, 7.479, 18.3, 3.655, 2.251, 
  661.24, "", 435.727, 6.1, "", "", 16.603, 1., 53.28, 0.397}, 
 {"CAF", "Africa", "Central African Republic", "2021-05-23", 7079., 69., 
  30.429, 97., 1., 0.286, 1465.703, 14.286, 6.3, 20.084, 0.207, 0.059, 0.76, 
  "", "", "", "", "", "", "", "", "", "", "", "", "", "", "", "", "", "", "", 
  "", "", 934., "", "", "", 193., 11.11, 4.829764*^6, 7.479, 18.3, 3.655, 
  2.251, 661.24, "", 435.727, 6.1, "", "", 16.603, 1., 53.28, 0.397}, 
 {"CAF", "Africa", "Central African Republic", "2021-05-24", 7079., 0., 
  30.429, 97., 0., 0.286, 1465.703, 0., 6.3, 20.084, 0., 0.059, 0.73, "", "", 
  "", "", "", "", "", "", "", "", "", "", "", "", "", "", "", "", "", "", "", 
  934., "", "", "", 193., 11.11, 4.829764*^6, 7.479, 18.3, 3.655, 2.251, 
  661.24, "", 435.727, 6.1, "", "", 16.603, 1., 53.28, 0.397}, 
 {"CAF", "Africa", "Central African Republic", "2021-05-25", 7079., 0., 
  9.857, 97., 0., 0.143, 1465.703, 0., 2.041, 20.084, 0., 0.03, 0.69, "", "", 
  "", "", "", "", "", "", "", "", "", "", "", "", "", "", "", "", "", "", "", 
  934., "", "", "", 193., 11.11, 4.829764*^6, 7.479, 18.3, 3.655, 2.251, 
  661.24, "", 435.727, 6.1, "", "", 16.603, 1., 53.28, 0.397}, 
 {"CAF", "Africa", "Central African Republic", "2021-05-26", 7083., 4., 
  10.429, 97., 0., 0.143, 1466.531, 0.828, 2.159, 20.084, 0., 0.03, 0.67, "", 
  "", "", "", "", "", "", "", "", "", "", "", "", "", "", "", "", "", "", "", 
  "", 934., "", "", "", 193., 11.11, 4.829764*^6, 7.479, 18.3, 3.655, 2.251, 
  661.24, "", 435.727, 6.1, "", "", 16.603, 1., 53.28, 0.397}, 
 {"CAF", "Africa", "Central African Republic", "2021-05-27", 7083., 0., 
  10.429, 97., 0., 0.143, 1466.531, 0., 2.159, 20.084, 0., 0.03, 0.65, "", 
  "", "", "", "", "", "", "", "", "", "", "", "", "", "", "", "", "", "", "", 
  "", 934., "", "", "", 193., 11.11, 4.829764*^6, 7.479, 18.3, 3.655, 2.251, 
  661.24, "", 435.727, 6.1, "", "", 16.603, 1., 53.28, 0.397}, 
 {"CAF", "Africa", "Central African Republic", "2021-05-28", 7085., 2., 
  10.714, 98., 1., 0.286, 1466.945, 0.414, 2.218, 20.291, 0.207, 0.059, 0.63, 
  "", "", "", "", "", "", "", "", "", "", "", "", "", "", "", "", "", "", "", 
  "", "", 934., "", "", "", 193., 11.11, 4.829764*^6, 7.479, 18.3, 3.655, 
  2.251, 661.24, "", 435.727, 6.1, "", "", 16.603, 1., 53.28, 0.397}, 
 {"CAF", "Africa", "Central African Republic", "2021-05-29", 7085., 0., 
  10.714, 98., 0., 0.286, 1466.945, 0., 2.218, 20.291, 0., 0.059, 0.61, "", 
  "", "", "", "", "", "", "", "", "", "", "", "", "", "", "", "", "", "", "", 
  "", 934., "", "", "", 193., 11.11, 4.829764*^6, 7.479, 18.3, 3.655, 2.251, 
  661.24, "", 435.727, 6.1, "", "", 16.603, 1., 53.28, 0.397}, 
 {"CAF", "Africa", "Central African Republic", "2021-05-30", 7091., 6., 
  1.714, 98., 0., 0.143, 1468.188, 1.242, 0.355, 20.291, 0., 0.03, 0.59, "", 
  "", "", "", "", "", "", "", "", "", "", "", "", "", "", "", "", "", "", "", 
  "", 934., "", "", "", 193., 11.11, 4.829764*^6, 7.479, 18.3, 3.655, 2.251, 
  661.24, "", 435.727, 6.1, "", "", 16.603, 1., 53.28, 0.397}, 
 {"CAF", "Africa", "Central African Republic", "2021-05-31", 7091., 0., 
  1.714, 98., 0., 0.143, 1468.188, 0., 0.355, 20.291, 0., 0.03, 0.57, "", "", 
  "", "", "", "", "", "", "", "", "", "", "", "", "", "", "", 18408., 17691., 
  717., "", 934., 0.38, 0.37, 0.01, 193., 11.11, 4.829764*^6, 7.479, 18.3, 
  3.655, 2.251, 661.24, "", 435.727, 6.1, "", "", 16.603, 1., 53.28, 0.397}, 
 {"CAF", "Africa", "Central African Republic", "2021-06-01", 7091., 0., 
  1.714, 98., 0., 0.143, 1468.188, 0., 0.355, 20.291, 0., 0.03, 0.56, "", "", 
  "", "", "", "", "", "", "", "", "", "", "", "", "", "", "", "", "", "", "", 
  "", "", "", "", "", "", 4.829764*^6, 7.479, 18.3, 3.655, 2.251, 661.24, "", 
  435.727, 6.1, "", "", 16.603, 1., 53.28, 0.397}, 
 {"CAF", "Africa", "Central African Republic", "2021-06-02", 7091., 0., 
  1.143, 98., 0., 0.143, 1468.188, 0., 0.237, 20.291, 0., 0.03, 0.55, "", "", 
  "", "", "", "", "", "", "", "", "", "", "", "", "", "", "", "", "", "", "", 
  "", "", "", "", "", "", 4.829764*^6, 7.479, 18.3, 3.655, 2.251, 661.24, "", 
  435.727, 6.1, "", "", 16.603, 1., 53.28, 0.397}, 
 {"CAF", "Africa", "Central African Republic", "2021-06-03", 7091., 0., 
  1.143, 98., 0., 0.143, 1468.188, 0., 0.237, 20.291, 0., 0.03, 0.54, "", "", 
  "", "", "", "", "", "", "", "", "", "", "", "", "", "", "", "", "", "", "", 
  "", "", "", "", "", "", 4.829764*^6, 7.479, 18.3, 3.655, 2.251, 661.24, "", 
  435.727, 6.1, "", "", 16.603, 1., 53.28, 0.397}, 
 {"CAF", "Africa", "Central African Republic", "2021-06-04", 7091., 0., 
  0.857, 98., 0., 0., 1468.188, 0., 0.177, 20.291, 0., 0., 0.54, "", "", "", 
  "", "", "", "", "", "", "", "", "", "", "", "", "", "", "", "", "", "", "", 
  "", "", "", "", "", 4.829764*^6, 7.479, 18.3, 3.655, 2.251, 661.24, "", 
  435.727, 6.1, "", "", 16.603, 1., 53.28, 0.397}, 
 {"CAF", "Africa", "Central African Republic", "2021-06-05", 7091., 0., 
  0.857, 98., 0., 0., 1468.188, 0., 0.177, 20.291, 0., 0., 0.54, "", "", "", 
  "", "", "", "", "", "", "", "", "", "", "", "", "", "", "", "", "", "", "", 
  "", "", "", "", "", 4.829764*^6, 7.479, 18.3, 3.655, 2.251, 661.24, "", 
  435.727, 6.1, "", "", 16.603, 1., 53.28, 0.397}, 
 {"CAF", "Africa", "Central African Republic", "2021-06-06", 7091., 0., 0., 
  98., 0., 0., 1468.188, 0., 0., 20.291, 0., 0., 0.54, "", "", "", "", "", 
  "", "", "", "", "", "", "", "", "", "", "", "", "", "", "", "", "", "", "", 
  "", "", "", 4.829764*^6, 7.479, 18.3, 3.655, 2.251, 661.24, "", 435.727, 
  6.1, "", "", 16.603, 1., 53.28, 0.397}, 
 {"CAF", "Africa", "Central African Republic", "2021-06-07", 7101., 10., 
  1.429, 98., 0., 0., 1470.258, 2.07, 0.296, 20.291, 0., 0., "", "", "", "", 
  "", "", "", "", "", "", "", "", "", "", "", "", "", "", "", "", "", "", "", 
  "", "", "", "", "", 4.829764*^6, 7.479, 18.3, 3.655, 2.251, 661.24, "", 
  435.727, 6.1, "", "", 16.603, 1., 53.28, 0.397}, 
 {"TCD", "Africa", "Chad", "2020-03-19", 1., 1., "", "", "", "", 0.061, 
  0.061, "", "", "", "", "", "", "", "", "", "", "", "", "", "", "", "", "", 
  "", "", "", "", "", "", "", "", "", "", "", "", "", "", 27.78, 
  1.6425859*^7, 11.833, 16.7, 2.486, 1.446, 1768.153, 38.4, 280.995, 6.1, "", 
  "", 5.818, "", 54.24, 0.398}, {"TCD", "Africa", "Chad", "2020-03-20", 1., 
  0., "", "", "", "", 0.061, 0., "", "", "", "", "", "", "", "", "", "", "", 
  "", "", "", "", "", "", "", "", "", "", "", "", "", "", "", "", "", "", "", 
  "", 27.78, 1.6425859*^7, 11.833, 16.7, 2.486, 1.446, 1768.153, 38.4, 
  280.995, 6.1, "", "", 5.818, "", 54.24, 0.398}, 
 {"TCD", "Africa", "Chad", "2020-03-21", 1., 0., "", "", "", "", 0.061, 0., 
  "", "", "", "", "", "", "", "", "", "", "", "", "", "", "", "", "", "", "", 
  "", "", "", "", "", "", "", "", "", "", "", "", 27.78, 1.6425859*^7, 
  11.833, 16.7, 2.486, 1.446, 1768.153, 38.4, 280.995, 6.1, "", "", 5.818, 
  "", 54.24, 0.398}, {"TCD", "Africa", "Chad", "2020-03-22", 1., 0., "", "", 
  "", "", 0.061, 0., "", "", "", "", "", "", "", "", "", "", "", "", "", "", 
  "", "", "", "", "", "", "", "", "", "", "", "", "", "", "", "", "", 27.78, 
  1.6425859*^7, 11.833, 16.7, 2.486, 1.446, 1768.153, 38.4, 280.995, 6.1, "", 
  "", 5.818, "", 54.24, 0.398}, {"TCD", "Africa", "Chad", "2020-03-23", 1., 
  0., "", "", "", "", 0.061, 0., "", "", "", "", "", "", "", "", "", "", "", 
  "", "", "", "", "", "", "", "", "", "", "", "", "", "", "", "", "", "", "", 
  "", 27.78, 1.6425859*^7, 11.833, 16.7, 2.486, 1.446, 1768.153, 38.4, 
  280.995, 6.1, "", "", 5.818, "", 54.24, 0.398}, 
 {"TCD", "Africa", "Chad", "2020-03-24", 3., 2., 0.429, "", "", 0., 0.183, 
  0.122, 0.026, "", "", 0., "", "", "", "", "", "", "", "", "", "", "", "", 
  "", "", "", "", "", "", "", "", "", "", "", "", "", "", "", 27.78, 
  1.6425859*^7, 11.833, 16.7, 2.486, 1.446, 1768.153, 38.4, 280.995, 6.1, "", 
  "", 5.818, "", 54.24, 0.398}, {"TCD", "Africa", "Chad", "2020-03-25", 3., 
  0., 0.429, "", "", 0., 0.183, 0., 0.026, "", "", 0., "", "", "", "", "", 
  "", "", "", "", "", "", "", "", "", "", "", "", "", "", "", "", "", "", "", 
  "", "", "", 27.78, 1.6425859*^7, 11.833, 16.7, 2.486, 1.446, 1768.153, 
  38.4, 280.995, 6.1, "", "", 5.818, "", 54.24, 0.398}, 
 {"TCD", "Africa", "Chad", "2020-03-26", 3., 0., 0.286, "", "", 0., 0.183, 
  0., 0.017, "", "", 0., "", "", "", "", "", "", "", "", "", "", "", "", "", 
  "", "", "", "", "", "", "", "", "", "", "", "", "", "", 27.78, 
  1.6425859*^7, 11.833, 16.7, 2.486, 1.446, 1768.153, 38.4, 280.995, 6.1, "", 
  "", 5.818, "", 54.24, 0.398}, {"TCD", "Africa", "Chad", "2020-03-27", 3., 
  0., 0.286, "", "", 0., 0.183, 0., 0.017, "", "", 0., "", "", "", "", "", 
  "", "", "", "", "", "", "", "", "", "", "", "", "", "", "", "", "", "", "", 
  "", "", "", 27.78, 1.6425859*^7, 11.833, 16.7, 2.486, 1.446, 1768.153, 
  38.4, 280.995, 6.1, "", "", 5.818, "", 54.24, 0.398}, 
 {"TCD", "Africa", "Chad", "2020-03-28", 3., 0., 0.286, "", "", 0., 0.183, 
  0., 0.017, "", "", 0., "", "", "", "", "", "", "", "", "", "", "", "", "", 
  "", "", "", "", "", "", "", "", "", "", "", "", "", "", 27.78, 
  1.6425859*^7, 11.833, 16.7, 2.486, 1.446, 1768.153, 38.4, 280.995, 6.1, "", 
  "", 5.818, "", 54.24, 0.398}, {"TCD", "Africa", "Chad", "2020-03-29", 3., 
  0., 0.286, "", "", 0., 0.183, 0., 0.017, "", "", 0., "", "", "", "", "", 
  "", "", "", "", "", "", "", "", "", "", "", "", "", "", "", "", "", "", "", 
  "", "", "", 27.78, 1.6425859*^7, 11.833, 16.7, 2.486, 1.446, 1768.153, 
  38.4, 280.995, 6.1, "", "", 5.818, "", 54.24, 0.398}, 
 {"TCD", "Africa", "Chad", "2020-03-30", 5., 2., 0.571, "", "", 0., 0.304, 
  0.122, 0.035, "", "", 0., "", "", "", "", "", "", "", "", "", "", "", "", 
  "", "", "", "", "", "", "", "", "", "", "", "", "", "", "", 27.78, 
  1.6425859*^7, 11.833, 16.7, 2.486, 1.446, 1768.153, 38.4, 280.995, 6.1, "", 
  "", 5.818, "", 54.24, 0.398}, {"TCD", "Africa", "Chad", "2020-03-31", 7., 
  2., 0.571, "", "", 0., 0.426, 0.122, 0.035, "", "", 0., "", "", "", "", "", 
  "", "", "", "", "", "", "", "", "", "", "", "", "", "", "", "", "", "", "", 
  "", "", "", 27.78, 1.6425859*^7, 11.833, 16.7, 2.486, 1.446, 1768.153, 
  38.4, 280.995, 6.1, "", "", 5.818, "", 54.24, 0.398}, 
 {"TCD", "Africa", "Chad", "2020-04-01", 7., 0., 0.571, "", "", 0., 0.426, 
  0., 0.035, "", "", 0., "", "", "", "", "", "", "", "", "", "", "", "", "", 
  "", "", "", "", "", "", "", "", "", "", "", "", "", "", 27.78, 
  1.6425859*^7, 11.833, 16.7, 2.486, 1.446, 1768.153, 38.4, 280.995, 6.1, "", 
  "", 5.818, "", 54.24, 0.398}, {"TCD", "Africa", "Chad", "2020-04-02", 8., 
  1., 0.714, "", "", 0., 0.487, 0.061, 0.043, "", "", 0., "", "", "", "", "", 
  "", "", "", "", "", "", "", "", "", "", "", "", "", "", "", "", "", "", "", 
  "", "", "", 33.33, 1.6425859*^7, 11.833, 16.7, 2.486, 1.446, 1768.153, 
  38.4, 280.995, 6.1, "", "", 5.818, "", 54.24, 0.398}, 
 {"TCD", "Africa", "Chad", "2020-04-03", 8., 0., 0.714, "", "", 0., 0.487, 
  0., 0.043, "", "", 0., "", "", "", "", "", "", "", "", "", "", "", "", "", 
  "", "", "", "", "", "", "", "", "", "", "", "", "", "", 33.33, 
  1.6425859*^7, 11.833, 16.7, 2.486, 1.446, 1768.153, 38.4, 280.995, 6.1, "", 
  "", 5.818, "", 54.24, 0.398}, {"TCD", "Africa", "Chad", "2020-04-04", 9., 
  1., 0.857, "", "", 0., 0.548, 0.061, 0.052, "", "", 0., "", "", "", "", "", 
  "", "", "", "", "", "", "", "", "", "", "", "", "", "", "", "", "", "", "", 
  "", "", "", 33.33, 1.6425859*^7, 11.833, 16.7, 2.486, 1.446, 1768.153, 
  38.4, 280.995, 6.1, "", "", 5.818, "", 54.24, 0.398}, 
 {"TCD", "Africa", "Chad", "2020-04-05", 9., 0., 0.857, "", "", 0., 0.548, 
  0., 0.052, "", "", 0., "", "", "", "", "", "", "", "", "", "", "", "", "", 
  "", "", "", "", "", "", "", "", "", "", "", "", "", "", 33.33, 
  1.6425859*^7, 11.833, 16.7, 2.486, 1.446, 1768.153, 38.4, 280.995, 6.1, "", 
  "", 5.818, "", 54.24, 0.398}, {"TCD", "Africa", "Chad", "2020-04-06", 9., 
  0., 0.571, "", "", 0., 0.548, 0., 0.035, "", "", 0., "", "", "", "", "", 
  "", "", "", "", "", "", "", "", "", "", "", "", "", "", "", "", "", "", "", 
  "", "", "", 33.33, 1.6425859*^7, 11.833, 16.7, 2.486, 1.446, 1768.153, 
  38.4, 280.995, 6.1, "", "", 5.818, "", 54.24, 0.398}, 
 {"TCD", "Africa", "Chad", "2020-04-07", 10., 1., 0.429, "", "", 0., 0.609, 
  0.061, 0.026, "", "", 0., "", "", "", "", "", "", "", "", "", "", "", "", 
  "", "", "", "", "", "", "", "", "", "", "", "", "", "", "", 33.33, 
  1.6425859*^7, 11.833, 16.7, 2.486, 1.446, 1768.153, 38.4, 280.995, 6.1, "", 
  "", 5.818, "", 54.24, 0.398}, {"TCD", "Africa", "Chad", "2020-04-08", 10., 
  0., 0.429, "", "", 0., 0.609, 0., 0.026, "", "", 0., "", "", "", "", "", 
  "", "", "", "", "", "", "", "", "", "", "", "", "", "", "", "", "", "", "", 
  "", "", "", 33.33, 1.6425859*^7, 11.833, 16.7, 2.486, 1.446, 1768.153, 
  38.4, 280.995, 6.1, "", "", 5.818, "", 54.24, 0.398}, 
 {"TCD", "Africa", "Chad", "2020-04-09", 11., 1., 0.429, "", "", 0., 0.67, 
  0.061, 0.026, "", "", 0., "", "", "", "", "", "", "", "", "", "", "", "", 
  "", "", "", "", "", "", "", "", "", "", "", "", "", "", "", 33.33, 
  1.6425859*^7, 11.833, 16.7, 2.486, 1.446, 1768.153, 38.4, 280.995, 6.1, "", 
  "", 5.818, "", 54.24, 0.398}, {"TCD", "Africa", "Chad", "2020-04-10", 11., 
  0., 0.429, "", "", 0., 0.67, 0., 0.026, "", "", 0., "", "", "", "", "", "", 
  "", "", "", "", "", "", "", "", "", "", "", "", "", "", "", "", "", "", "", 
  "", "", 33.33, 1.6425859*^7, 11.833, 16.7, 2.486, 1.446, 1768.153, 38.4, 
  280.995, 6.1, "", "", 5.818, "", 54.24, 0.398}, 
 {"TCD", "Africa", "Chad", "2020-04-11", 11., 0., 0.286, "", "", 0., 0.67, 
  0., 0.017, "", "", 0., "", "", "", "", "", "", "", "", "", "", "", "", "", 
  "", "", "", "", "", "", "", "", "", "", "", "", "", "", 33.33, 
  1.6425859*^7, 11.833, 16.7, 2.486, 1.446, 1768.153, 38.4, 280.995, 6.1, "", 
  "", 5.818, "", 54.24, 0.398}, {"TCD", "Africa", "Chad", "2020-04-12", 18., 
  7., 1.286, "", "", 0., 1.096, 0.426, 0.078, "", "", 0., "", "", "", "", "", 
  "", "", "", "", "", "", "", "", "", "", "", "", "", "", "", "", "", "", "", 
  "", "", "", 33.33, 1.6425859*^7, 11.833, 16.7, 2.486, 1.446, 1768.153, 
  38.4, 280.995, 6.1, "", "", 5.818, "", 54.24, 0.398}, 
 {"TCD", "Africa", "Chad", "2020-04-13", 23., 5., 2., "", "", 0., 1.4, 0.304, 
  0.122, "", "", 0., "", "", "", "", "", "", "", "", "", "", "", "", "", "", 
  "", "", "", "", "", "", "", "", "", "", "", "", "", 88.89, 1.6425859*^7, 
  11.833, 16.7, 2.486, 1.446, 1768.153, 38.4, 280.995, 6.1, "", "", 5.818, 
  "", 54.24, 0.398}, {"TCD", "Africa", "Chad", "2020-04-14", 23., 0., 1.857, 
  "", "", 0., 1.4, 0., 0.113, "", "", 0., "", "", "", "", "", "", "", "", "", 
  "", "", "", "", "", "", "", "", "", "", "", "", "", "", "", "", "", "", 
  88.89, 1.6425859*^7, 11.833, 16.7, 2.486, 1.446, 1768.153, 38.4, 280.995, 
  6.1, "", "", 5.818, "", 54.24, 0.398}, {"TCD", "Africa", "Chad", 
  "2020-04-15", 23., 0., 1.857, "", "", 0., 1.4, 0., 0.113, "", "", 0., "", 
  "", "", "", "", "", "", "", "", "", "", "", "", "", "", "", "", "", "", "", 
  "", "", "", "", "", "", "", 88.89, 1.6425859*^7, 11.833, 16.7, 2.486, 
  1.446, 1768.153, 38.4, 280.995, 6.1, "", "", 5.818, "", 54.24, 0.398}, 
 {"TCD", "Africa", "Chad", "2020-04-16", 27., 4., 2.286, "", "", 0., 1.644, 
  0.244, 0.139, "", "", 0., "", "", "", "", "", "", "", "", "", "", "", "", 
  "", "", "", "", "", "", "", "", "", "", "", "", "", "", "", 88.89, 
  1.6425859*^7, 11.833, 16.7, 2.486, 1.446, 1768.153, 38.4, 280.995, 6.1, "", 
  "", 5.818, "", 54.24, 0.398}, {"TCD", "Africa", "Chad", "2020-04-17", 27., 
  0., 2.286, "", "", 0., 1.644, 0., 0.139, "", "", 0., "", "", "", "", "", 
  "", "", "", "", "", "", "", "", "", "", "", "", "", "", "", "", "", "", "", 
  "", "", "", 88.89, 1.6425859*^7, 11.833, 16.7, 2.486, 1.446, 1768.153, 
  38.4, 280.995, 6.1, "", "", 5.818, "", 54.24, 0.398}, 
 {"TCD", "Africa", "Chad", "2020-04-18", 33., 6., 3.143, "", "", 0., 2.009, 
  0.365, 0.191, "", "", 0., "", "", "", "", "", "", "", "", "", "", "", "", 
  "", "", "", "", "", "", "", "", "", "", "", "", "", "", "", 88.89, 
  1.6425859*^7, 11.833, 16.7, 2.486, 1.446, 1768.153, 38.4, 280.995, 6.1, "", 
  "", 5.818, "", 54.24, 0.398}, {"TCD", "Africa", "Chad", "2020-04-19", 33., 
  0., 2.143, "", "", 0., 2.009, 0., 0.13, "", "", 0., "", "", "", "", "", "", 
  "", "", "", "", "", "", "", "", "", "", "", "", "", "", "", "", "", "", "", 
  "", "", 88.89, 1.6425859*^7, 11.833, 16.7, 2.486, 1.446, 1768.153, 38.4, 
  280.995, 6.1, "", "", 5.818, "", 54.24, 0.398}, 
 {"TCD", "Africa", "Chad", "2020-04-20", 33., 0., 1.429, "", "", 0., 2.009, 
  0., 0.087, "", "", 0., "", "", "", "", "", "", "", "", "", "", "", "", "", 
  "", "", "", "", "", "", "", "", "", "", "", "", "", "", 88.89, 
  1.6425859*^7, 11.833, 16.7, 2.486, 1.446, 1768.153, 38.4, 280.995, 6.1, "", 
  "", 5.818, "", 54.24, 0.398}, {"TCD", "Africa", "Chad", "2020-04-21", 33., 
  0., 1.429, "", "", 0., 2.009, 0., 0.087, "", "", 0., "", "", "", "", "", 
  "", "", "", "", "", "", "", "", "", "", "", "", "", "", "", "", "", "", "", 
  "", "", "", 88.89, 1.6425859*^7, 11.833, 16.7, 2.486, 1.446, 1768.153, 
  38.4, 280.995, 6.1, "", "", 5.818, "", 54.24, 0.398}, 
 {"TCD", "Africa", "Chad", "2020-04-22", 33., 0., 1.429, "", "", 0., 2.009, 
  0., 0.087, "", "", 0., "", "", "", "", "", "", "", "", "", "", "", "", "", 
  "", "", "", "", "", "", "", "", "", "", "", "", "", "", 88.89, 
  1.6425859*^7, 11.833, 16.7, 2.486, 1.446, 1768.153, 38.4, 280.995, 6.1, "", 
  "", 5.818, "", 54.24, 0.398}, {"TCD", "Africa", "Chad", "2020-04-23", 33., 
  0., 0.857, "", "", 0., 2.009, 0., 0.052, "", "", 0., "", "", "", "", "", 
  "", "", "", "", "", "", "", "", "", "", "", "", "", "", "", "", "", "", "", 
  "", "", "", 88.89, 1.6425859*^7, 11.833, 16.7, 2.486, 1.446, 1768.153, 
  38.4, 280.995, 6.1, "", "", 5.818, "", 54.24, 0.398}, 
 {"TCD", "Africa", "Chad", "2020-04-24", 40., 7., 1.857, "", "", 0., 2.435, 
  0.426, 0.113, "", "", 0., "", "", "", "", "", "", "", "", "", "", "", "", 
  "", "", "", "", "", "", "", "", "", "", "", "", "", "", "", 88.89, 
  1.6425859*^7, 11.833, 16.7, 2.486, 1.446, 1768.153, 38.4, 280.995, 6.1, "", 
  "", 5.818, "", 54.24, 0.398}, {"TCD", "Africa", "Chad", "2020-04-25", 46., 
  6., 1.857, "", "", 0., 2.8, 0.365, 0.113, "", "", 0., "", "", "", "", "", 
  "", "", "", "", "", "", "", "", "", "", "", "", "", "", "", "", "", "", "", 
  "", "", "", 88.89, 1.6425859*^7, 11.833, 16.7, 2.486, 1.446, 1768.153, 
  38.4, 280.995, 6.1, "", "", 5.818, "", 54.24, 0.398}, 
 {"TCD", "Africa", "Chad", "2020-04-26", 46., 0., 1.857, "", "", 0., 2.8, 0., 
  0.113, "", "", 0., "", "", "", "", "", "", "", "", "", "", "", "", "", "", 
  "", "", "", "", "", "", "", "", "", "", "", "", "", 88.89, 1.6425859*^7, 
  11.833, 16.7, 2.486, 1.446, 1768.153, 38.4, 280.995, 6.1, "", "", 5.818, 
  "", 54.24, 0.398}, {"TCD", "Africa", "Chad", "2020-04-27", 46., 0., 1.857, 
  "", "", 0., 2.8, 0., 0.113, "", "", 0., "", "", "", "", "", "", "", "", "", 
  "", "", "", "", "", "", "", "", "", "", "", "", "", "", "", "", "", "", 
  88.89, 1.6425859*^7, 11.833, 16.7, 2.486, 1.446, 1768.153, 38.4, 280.995, 
  6.1, "", "", 5.818, "", 54.24, 0.398}, {"TCD", "Africa", "Chad", 
  "2020-04-28", 52., 6., 2.714, 2., 2., 0.286, 3.166, 0.365, 0.165, 0.122, 
  0.122, 0.017, "", "", "", "", "", "", "", "", "", "", "", "", "", "", "", 
  "", "", "", "", "", "", "", "", "", "", "", "", 88.89, 1.6425859*^7, 
  11.833, 16.7, 2.486, 1.446, 1768.153, 38.4, 280.995, 6.1, "", "", 5.818, 
  "", 54.24, 0.398}, {"TCD", "Africa", "Chad", "2020-04-29", 52., 0., 2.714, 
  2., 0., 0.286, 3.166, 0., 0.165, 0.122, 0., 0.017, "", "", "", "", "", "", 
  "", "", "", "", "", "", "", "", "", "", "", "", "", "", "", "", "", "", "", 
  "", "", 88.89, 1.6425859*^7, 11.833, 16.7, 2.486, 1.446, 1768.153, 38.4, 
  280.995, 6.1, "", "", 5.818, "", 54.24, 0.398}, 
 {"TCD", "Africa", "Chad", "2020-04-30", 73., 21., 5.714, 5., 3., 0.714, 
  4.444, 1.278, 0.348, 0.304, 0.183, 0.043, "", "", "", "", "", "", "", "", 
  "", "", "", "", "", "", "", "", "", "", "", "", "", "", "", "", "", "", "", 
  88.89, 1.6425859*^7, 11.833, 16.7, 2.486, 1.446, 1768.153, 38.4, 280.995, 
  6.1, "", "", 5.818, "", 54.24, 0.398}, {"TCD", "Africa", "Chad", 
  "2020-05-01", 73., 0., 4.714, 5., 0., 0.714, 4.444, 0., 0.287, 0.304, 0., 
  0.043, "", "", "", "", "", "", "", "", "", "", "", "", "", "", "", "", "", 
  "", "", "", "", "", "", "", "", "", "", 88.89, 1.6425859*^7, 11.833, 16.7, 
  2.486, 1.446, 1768.153, 38.4, 280.995, 6.1, "", "", 5.818, "", 54.24, 
  0.398}, {"TCD", "Africa", "Chad", "2020-05-02", 117., 44., 10.143, 10., 5., 
  1.429, 7.123, 2.679, 0.617, 0.609, 0.304, 0.087, "", "", "", "", "", "", 
  "", "", "", "", "", "", "", "", "", "", "", "", "", "", "", "", "", "", "", 
  "", "", 88.89, 1.6425859*^7, 11.833, 16.7, 2.486, 1.446, 1768.153, 38.4, 
  280.995, 6.1, "", "", 5.818, "", 54.24, 0.398}, 
 {"TCD", "Africa", "Chad", "2020-05-03", 117., 0., 10.143, 10., 0., 1.429, 
  7.123, 0., 0.617, 0.609, 0., 0.087, 1.32, "", "", "", "", "", "", "", "", 
  "", "", "", "", "", "", "", "", "", "", "", "", "", "", "", "", "", "", 
  88.89, 1.6425859*^7, 11.833, 16.7, 2.486, 1.446, 1768.153, 38.4, 280.995, 
  6.1, "", "", 5.818, "", 54.24, 0.398}, {"TCD", "Africa", "Chad", 
  "2020-05-04", 117., 0., 10.143, 10., 0., 1.429, 7.123, 0., 0.617, 0.609, 
  0., 0.087, 1.32, "", "", "", "", "", "", "", "", "", "", "", "", "", "", 
  "", "", "", "", "", "", "", "", "", "", "", "", 88.89, 1.6425859*^7, 
  11.833, 16.7, 2.486, 1.446, 1768.153, 38.4, 280.995, 6.1, "", "", 5.818, 
  "", 54.24, 0.398}, {"TCD", "Africa", "Chad", "2020-05-05", 170., 53., 
  16.857, 17., 7., 2.143, 10.35, 3.227, 1.026, 1.035, 0.426, 0.13, 1.32, "", 
  "", "", "", "", "", "", "", "", "", "", "", "", "", "", "", "", "", "", "", 
  "", "", "", "", "", "", 88.89, 1.6425859*^7, 11.833, 16.7, 2.486, 1.446, 
  1768.153, 38.4, 280.995, 6.1, "", "", 5.818, "", 54.24, 0.398}, 
 {"TCD", "Africa", "Chad", "2020-05-06", 170., 0., 16.857, 17., 0., 2.143, 
  10.35, 0., 1.026, 1.035, 0., 0.13, 1.31, "", "", "", "", "", "", "", "", 
  "", "", "", "", "", "", "", "", "", "", "", "", "", "", "", "", "", "", 
  88.89, 1.6425859*^7, 11.833, 16.7, 2.486, 1.446, 1768.153, 38.4, 280.995, 
  6.1, "", "", 5.818, "", 54.24, 0.398}, {"TCD", "Africa", "Chad", 
  "2020-05-07", 253., 83., 25.714, 27., 10., 3.143, 15.403, 5.053, 1.565, 
  1.644, 0.609, 0.191, 1.3, "", "", "", "", "", "", "", "", "", "", "", "", 
  "", "", "", "", "", "", "", "", "", "", "", "", "", "", 88.89, 
  1.6425859*^7, 11.833, 16.7, 2.486, 1.446, 1768.153, 38.4, 280.995, 6.1, "", 
  "", 5.818, "", 54.24, 0.398}, {"TCD", "Africa", "Chad", "2020-05-08", 260., 
  7., 26.714, 28., 1., 3.286, 15.829, 0.426, 1.626, 1.705, 0.061, 0.2, 1.27, 
  "", "", "", "", "", "", "", "", "", "", "", "", "", "", "", "", "", "", "", 
  "", "", "", "", "", "", "", 88.89, 1.6425859*^7, 11.833, 16.7, 2.486, 
  1.446, 1768.153, 38.4, 280.995, 6.1, "", "", 5.818, "", 54.24, 0.398}, 
 {"TCD", "Africa", "Chad", "2020-05-09", 322., 62., 29.286, 31., 3., 3., 
  19.603, 3.775, 1.783, 1.887, 0.183, 0.183, 1.25, "", "", "", "", "", "", 
  "", "", "", "", "", "", "", "", "", "", "", "", "", "", "", "", "", "", "", 
  "", 88.89, 1.6425859*^7, 11.833, 16.7, 2.486, 1.446, 1768.153, 38.4, 
  280.995, 6.1, "", "", 5.818, "", 54.24, 0.398}, 
 {"TCD", "Africa", "Chad", "2020-05-10", 322., 0., 29.286, 31., 0., 3., 
  19.603, 0., 1.783, 1.887, 0., 0.183, 1.21, "", "", "", "", "", "", "", "", 
  "", "", "", "", "", "", "", "", "", "", "", "", "", "", "", "", "", "", 
  88.89, 1.6425859*^7, 11.833, 16.7, 2.486, 1.446, 1768.153, 38.4, 280.995, 
  6.1, "", "", 5.818, "", 54.24, 0.398}, {"TCD", "Africa", "Chad", 
  "2020-05-11", 322., 0., 29.286, 31., 0., 3., 19.603, 0., 1.783, 1.887, 0., 
  0.183, 1.19, "", "", "", "", "", "", "", "", "", "", "", "", "", "", "", 
  "", "", "", "", "", "", "", "", "", "", "", 88.89, 1.6425859*^7, 11.833, 
  16.7, 2.486, 1.446, 1768.153, 38.4, 280.995, 6.1, "", "", 5.818, "", 54.24, 
  0.398}, {"TCD", "Africa", "Chad", "2020-05-12", 357., 35., 26.714, 40., 9., 
  3.286, 21.734, 2.131, 1.626, 2.435, 0.548, 0.2, 1.16, "", "", "", "", "", 
  "", "", "", "", "", "", "", "", "", "", "", "", "", "", "", "", "", "", "", 
  "", "", 87.04, 1.6425859*^7, 11.833, 16.7, 2.486, 1.446, 1768.153, 38.4, 
  280.995, 6.1, "", "", 5.818, "", 54.24, 0.398}, 
 {"TCD", "Africa", "Chad", "2020-05-13", 372., 15., 28.857, 42., 2., 3.571, 
  22.647, 0.913, 1.757, 2.557, 0.122, 0.217, 1.14, "", "", "", "", "", "", 
  "", "", "", "", "", "", "", "", "", "", "", "", "", "", "", "", "", "", "", 
  "", 87.04, 1.6425859*^7, 11.833, 16.7, 2.486, 1.446, 1768.153, 38.4, 
  280.995, 6.1, "", "", 5.818, "", 54.24, 0.398}, 
 {"TCD", "Africa", "Chad", "2020-05-14", 399., 27., 20.857, 46., 4., 2.714, 
  24.291, 1.644, 1.27, 2.8, 0.244, 0.165, 1.12, "", "", "", "", "", "", "", 
  "", "", "", "", "", "", "", "", "", "", "", "", "", "", "", "", "", "", "", 
  87.04, 1.6425859*^7, 11.833, 16.7, 2.486, 1.446, 1768.153, 38.4, 280.995, 
  6.1, "", "", 5.818, "", 54.24, 0.398}, {"TCD", "Africa", "Chad", 
  "2020-05-15", 428., 29., 24., 48., 2., 2.857, 26.056, 1.766, 1.461, 2.922, 
  0.122, 0.174, 1.1, "", "", "", "", "", "", "", "", "", "", "", "", "", "", 
  "", "", "", "", "", "", "", "", "", "", "", "", 87.04, 1.6425859*^7, 
  11.833, 16.7, 2.486, 1.446, 1768.153, 38.4, 280.995, 6.1, "", "", 5.818, 
  "", 54.24, 0.398}, {"TCD", "Africa", "Chad", "2020-05-16", 474., 46., 
  21.714, 50., 2., 2.714, 28.857, 2.8, 1.322, 3.044, 0.122, 0.165, 1.08, "", 
  "", "", "", "", "", "", "", "", "", "", "", "", "", "", "", "", "", "", "", 
  "", "", "", "", "", "", 87.04, 1.6425859*^7, 11.833, 16.7, 2.486, 1.446, 
  1768.153, 38.4, 280.995, 6.1, "", "", 5.818, "", 54.24, 0.398}, 
 {"TCD", "Africa", "Chad", "2020-05-17", 503., 29., 25.857, 53., 3., 3.143, 
  30.622, 1.766, 1.574, 3.227, 0.183, 0.191, 1.06, "", "", "", "", "", "", 
  "", "", "", "", "", "", "", "", "", "", "", "", "", "", "", "", "", "", "", 
  "", 87.04, 1.6425859*^7, 11.833, 16.7, 2.486, 1.446, 1768.153, 38.4, 
  280.995, 6.1, "", "", 5.818, "", 54.24, 0.398}, 
 {"TCD", "Africa", "Chad", "2020-05-18", 519., 16., 28.143, 53., 0., 3.143, 
  31.597, 0.974, 1.713, 3.227, 0., 0.191, 1.03, "", "", "", "", "", "", "", 
  "", "", "", "", "", "", "", "", "", "", "", "", "", "", "", "", "", "", "", 
  74.07, 1.6425859*^7, 11.833, 16.7, 2.486, 1.446, 1768.153, 38.4, 280.995, 
  6.1, "", "", 5.818, "", 54.24, 0.398}, {"TCD", "Africa", "Chad", 
  "2020-05-19", 545., 26., 26.857, 56., 3., 2.286, 33.179, 1.583, 1.635, 
  3.409, 0.183, 0.139, 1.01, "", "", "", "", "", "", "", "", "", "", "", "", 
  "", "", "", "", "", "", "", "", "", "", "", "", "", "", 74.07, 
  1.6425859*^7, 11.833, 16.7, 2.486, 1.446, 1768.153, 38.4, 280.995, 6.1, "", 
  "", 5.818, "", 54.24, 0.398}, {"TCD", "Africa", "Chad", "2020-05-20", 565., 
  20., 27.571, 57., 1., 2.143, 34.397, 1.218, 1.679, 3.47, 0.061, 0.13, 0.98, 
  "", "", "", "", "", "", "", "", "", "", "", "", "", "", "", "", "", "", "", 
  "", "", "", "", "", "", "", 74.07, 1.6425859*^7, 11.833, 16.7, 2.486, 
  1.446, 1768.153, 38.4, 280.995, 6.1, "", "", 5.818, "", 54.24, 0.398}, 
 {"TCD", "Africa", "Chad", "2020-05-21", 588., 23., 27., 58., 1., 1.714, 
  35.797, 1.4, 1.644, 3.531, 0.061, 0.104, 0.96, "", "", "", "", "", "", "", 
  "", "", "", "", "", "", "", "", "", "", "", "", "", "", "", "", "", "", "", 
  74.07, 1.6425859*^7, 11.833, 16.7, 2.486, 1.446, 1768.153, 38.4, 280.995, 
  6.1, "", "", 5.818, "", 54.24, 0.398}, {"TCD", "Africa", "Chad", 
  "2020-05-22", 611., 23., 26.143, 58., 0., 1.429, 37.197, 1.4, 1.592, 3.531, 
  0., 0.087, 0.94, "", "", "", "", "", "", "", "", "", "", "", "", "", "", 
  "", "", "", "", "", "", "", "", "", "", "", "", 74.07, 1.6425859*^7, 
  11.833, 16.7, 2.486, 1.446, 1768.153, 38.4, 280.995, 6.1, "", "", 5.818, 
  "", 54.24, 0.398}, {"TCD", "Africa", "Chad", "2020-05-23", 648., 37., 
  24.857, 60., 2., 1.429, 39.45, 2.253, 1.513, 3.653, 0.122, 0.087, 0.92, "", 
  "", "", "", "", "", "", "", "", "", "", "", "", "", "", "", "", "", "", "", 
  "", "", "", "", "", "", 74.07, 1.6425859*^7, 11.833, 16.7, 2.486, 1.446, 
  1768.153, 38.4, 280.995, 6.1, "", "", 5.818, "", 54.24, 0.398}, 
 {"TCD", "Africa", "Chad", "2020-05-24", 675., 27., 24.571, 60., 0., 1., 
  41.094, 1.644, 1.496, 3.653, 0., 0.061, 0.89, "", "", "", "", "", "", "", 
  "", "", "", "", "", "", "", "", "", "", "", "", "", "", "", "", "", "", "", 
  74.07, 1.6425859*^7, 11.833, 16.7, 2.486, 1.446, 1768.153, 38.4, 280.995, 
  6.1, "", "", 5.818, "", 54.24, 0.398}, {"TCD", "Africa", "Chad", 
  "2020-05-25", 687., 12., 24., 61., 1., 1.143, 41.824, 0.731, 1.461, 3.714, 
  0.061, 0.07, 0.87, "", "", "", "", "", "", "", "", "", "", "", "", "", "", 
  "", "", "", "", "", "", "", "", "", "", "", "", 74.07, 1.6425859*^7, 
  11.833, 16.7, 2.486, 1.446, 1768.153, 38.4, 280.995, 6.1, "", "", 5.818, 
  "", 54.24, 0.398}, {"TCD", "Africa", "Chad", "2020-05-26", 700., 13., 
  22.143, 62., 1., 0.857, 42.616, 0.791, 1.348, 3.775, 0.061, 0.052, 0.84, 
  "", "", "", "", "", "", "", "", "", "", "", "", "", "", "", "", "", "", "", 
  "", "", "", "", "", "", "", 74.07, 1.6425859*^7, 11.833, 16.7, 2.486, 
  1.446, 1768.153, 38.4, 280.995, 6.1, "", "", 5.818, "", 54.24, 0.398}, 
 {"TCD", "Africa", "Chad", "2020-05-27", 715., 15., 21.429, 64., 2., 1., 
  43.529, 0.913, 1.305, 3.896, 0.122, 0.061, 0.82, "", "", "", "", "", "", 
  "", "", "", "", "", "", "", "", "", "", "", "", "", "", "", "", "", "", "", 
  "", 74.07, 1.6425859*^7, 11.833, 16.7, 2.486, 1.446, 1768.153, 38.4, 
  280.995, 6.1, "", "", 5.818, "", 54.24, 0.398}, 
 {"TCD", "Africa", "Chad", "2020-05-28", 726., 11., 19.714, 65., 1., 1., 
  44.199, 0.67, 1.2, 3.957, 0.061, 0.061, 0.79, "", "", "", "", "", "", "", 
  "", "", "", "", "", "", "", "", "", "", "", "", "", "", "", "", "", "", "", 
  74.07, 1.6425859*^7, 11.833, 16.7, 2.486, 1.446, 1768.153, 38.4, 280.995, 
  6.1, "", "", 5.818, "", 54.24, 0.398}, {"TCD", "Africa", "Chad", 
  "2020-05-29", 759., 33., 21.143, 65., 0., 1., 46.208, 2.009, 1.287, 3.957, 
  0., 0.061, 0.78, "", "", "", "", "", "", "", "", "", "", "", "", "", "", 
  "", "", "", "", "", "", "", "", "", "", "", "", 74.07, 1.6425859*^7, 
  11.833, 16.7, 2.486, 1.446, 1768.153, 38.4, 280.995, 6.1, "", "", 5.818, 
  "", 54.24, 0.398}, {"TCD", "Africa", "Chad", "2020-05-30", 759., 0., 
  15.857, 65., 0., 0.714, 46.208, 0., 0.965, 3.957, 0., 0.043, 0.75, "", "", 
  "", "", "", "", "", "", "", "", "", "", "", "", "", "", "", "", "", "", "", 
  "", "", "", "", "", 74.07, 1.6425859*^7, 11.833, 16.7, 2.486, 1.446, 
  1768.153, 38.4, 280.995, 6.1, "", "", 5.818, "", 54.24, 0.398}, 
 {"TCD", "Africa", "Chad", "2020-05-31", 778., 19., 14.714, 65., 0., 0.714, 
  47.364, 1.157, 0.896, 3.957, 0., 0.043, 0.73, "", "", "", "", "", "", "", 
  "", "", "", "", "", "", "", "", "", "", "", "", "", "", "", "", "", "", "", 
  74.07, 1.6425859*^7, 11.833, 16.7, 2.486, 1.446, 1768.153, 38.4, 280.995, 
  6.1, "", "", 5.818, "", 54.24, 0.398}, {"TCD", "Africa", "Chad", 
  "2020-06-01", 790., 12., 14.714, 66., 1., 0.714, 48.095, 0.731, 0.896, 
  4.018, 0.061, 0.043, 0.71, "", "", "", "", "", "", "", "", "", "", "", "", 
  "", "", "", "", "", "", "", "", "", "", "", "", "", "", 74.07, 
  1.6425859*^7, 11.833, 16.7, 2.486, 1.446, 1768.153, 38.4, 280.995, 6.1, "", 
  "", 5.818, "", 54.24, 0.398}, {"TCD", "Africa", "Chad", "2020-06-02", 803., 
  13., 14.714, 66., 0., 0.571, 48.886, 0.791, 0.896, 4.018, 0., 0.035, 0.69, 
  "", "", "", "", "", "", "", "", "", "", "", "", "", "", "", "", "", "", "", 
  "", "", "", "", "", "", "", 74.07, 1.6425859*^7, 11.833, 16.7, 2.486, 
  1.446, 1768.153, 38.4, 280.995, 6.1, "", "", 5.818, "", 54.24, 0.398}, 
 {"TCD", "Africa", "Chad", "2020-06-03", 820., 17., 15., 66., 0., 0.286, 
  49.921, 1.035, 0.913, 4.018, 0., 0.017, 0.66, "", "", "", "", "", "", "", 
  "", "", "", "", "", "", "", "", "", "", "", "", "", "", "", "", "", "", "", 
  74.07, 1.6425859*^7, 11.833, 16.7, 2.486, 1.446, 1768.153, 38.4, 280.995, 
  6.1, "", "", 5.818, "", 54.24, 0.398}, {"TCD", "Africa", "Chad", 
  "2020-06-04", 828., 8., 14.571, 66., 0., 0.143, 50.408, 0.487, 0.887, 
  4.018, 0., 0.009, 0.64, "", "", "", "", "", "", "", "", "", "", "", "", "", 
  "", "", "", "", "", "", "", "", "", "", "", "", "", 74.07, 1.6425859*^7, 
  11.833, 16.7, 2.486, 1.446, 1768.153, 38.4, 280.995, 6.1, "", "", 5.818, 
  "", 54.24, 0.398}, {"TCD", "Africa", "Chad", "2020-06-05", 836., 8., 11., 
  68., 2., 0.429, 50.895, 0.487, 0.67, 4.14, 0.122, 0.026, 0.61, "", "", "", 
  "", "", "", "", "", "", "", "", "", "", "", "", "", "", "", "", "", "", "", 
  "", "", "", "", 74.07, 1.6425859*^7, 11.833, 16.7, 2.486, 1.446, 1768.153, 
  38.4, 280.995, 6.1, "", "", 5.818, "", 54.24, 0.398}, 
 {"TCD", "Africa", "Chad", "2020-06-06", 836., 0., 11., 69., 1., 0.571, 
  50.895, 0., 0.67, 4.201, 0.061, 0.035, 0.59, "", "", "", "", "", "", "", 
  "", "", "", "", "", "", "", "", "", "", "", "", "", "", "", "", "", "", "", 
  74.07, 1.6425859*^7, 11.833, 16.7, 2.486, 1.446, 1768.153, 38.4, 280.995, 
  6.1, "", "", 5.818, "", 54.24, 0.398}, {"TCD", "Africa", "Chad", 
  "2020-06-07", 837., 1., 8.429, 69., 0., 0.571, 50.956, 0.061, 0.513, 4.201, 
  0., 0.035, 0.58, "", "", "", "", "", "", "", "", "", "", "", "", "", "", 
  "", "", "", "", "", "", "", "", "", "", "", "", 74.07, 1.6425859*^7, 
  11.833, 16.7, 2.486, 1.446, 1768.153, 38.4, 280.995, 6.1, "", "", 5.818, 
  "", 54.24, 0.398}, {"TCD", "Africa", "Chad", "2020-06-08", 839., 2., 7., 
  70., 1., 0.571, 51.078, 0.122, 0.426, 4.262, 0.061, 0.035, 0.56, "", "", 
  "", "", "", "", "", "", "", "", "", "", "", "", "", "", "", "", "", "", "", 
  "", "", "", "", "", 74.07, 1.6425859*^7, 11.833, 16.7, 2.486, 1.446, 
  1768.153, 38.4, 280.995, 6.1, "", "", 5.818, "", 54.24, 0.398}, 
 {"TCD", "Africa", "Chad", "2020-06-09", 844., 5., 5.857, 71., 1., 0.714, 
  51.382, 0.304, 0.357, 4.322, 0.061, 0.043, 0.55, "", "", "", "", "", "", 
  "", "", "", "", "", "", "", "", "", "", "", "", "", "", "", "", "", "", "", 
  "", 74.07, 1.6425859*^7, 11.833, 16.7, 2.486, 1.446, 1768.153, 38.4, 
  280.995, 6.1, "", "", 5.818, "", 54.24, 0.398}, 
 {"TCD", "Africa", "Chad", "2020-06-10", 846., 2., 3.714, 72., 1., 0.857, 
  51.504, 0.122, 0.226, 4.383, 0.061, 0.052, 0.53, "", "", "", "", "", "", 
  "", "", "", "", "", "", "", "", "", "", "", "", "", "", "", "", "", "", "", 
  "", 74.07, 1.6425859*^7, 11.833, 16.7, 2.486, 1.446, 1768.153, 38.4, 
  280.995, 6.1, "", "", 5.818, "", 54.24, 0.398}, 
 {"TCD", "Africa", "Chad", "2020-06-11", 848., 2., 2.857, 72., 0., 0.857, 
  51.626, 0.122, 0.174, 4.383, 0., 0.052, 0.52, "", "", "", "", "", "", "", 
  "", "", "", "", "", "", "", "", "", "", "", "", "", "", "", "", "", "", "", 
  74.07, 1.6425859*^7, 11.833, 16.7, 2.486, 1.446, 1768.153, 38.4, 280.995, 
  6.1, "", "", 5.818, "", 54.24, 0.398}, {"TCD", "Africa", "Chad", 
  "2020-06-12", 848., 0., 1.714, 72., 0., 0.571, 51.626, 0., 0.104, 4.383, 
  0., 0.035, 0.51, "", "", "", "", "", "", "", "", "", "", "", "", "", "", 
  "", "", "", "", "", "", "", "", "", "", "", "", 74.07, 1.6425859*^7, 
  11.833, 16.7, 2.486, 1.446, 1768.153, 38.4, 280.995, 6.1, "", "", 5.818, 
  "", 54.24, 0.398}, {"TCD", "Africa", "Chad", "2020-06-13", 848., 0., 1.714, 
  72., 0., 0.429, 51.626, 0., 0.104, 4.383, 0., 0.026, 0.51, "", "", "", "", 
  "", "", "", "", "", "", "", "", "", "", "", "", "", "", "", "", "", "", "", 
  "", "", "", 74.07, 1.6425859*^7, 11.833, 16.7, 2.486, 1.446, 1768.153, 
  38.4, 280.995, 6.1, "", "", 5.818, "", 54.24, 0.398}, 
 {"TCD", "Africa", "Chad", "2020-06-14", 850., 2., 1.857, 73., 1., 0.571, 
  51.748, 0.122, 0.113, 4.444, 0.061, 0.035, 0.51, "", "", "", "", "", "", 
  "", "", "", "", "", "", "", "", "", "", "", "", "", "", "", "", "", "", "", 
  "", 74.07, 1.6425859*^7, 11.833, 16.7, 2.486, 1.446, 1768.153, 38.4, 
  280.995, 6.1, "", "", 5.818, "", 54.24, 0.398}, 
 {"TCD", "Africa", "Chad", "2020-06-15", 850., 0., 1.571, 73., 0., 0.429, 
  51.748, 0., 0.096, 4.444, 0., 0.026, 0.51, "", "", "", "", "", "", "", "", 
  "", "", "", "", "", "", "", "", "", "", "", "", "", "", "", "", "", "", 
  74.07, 1.6425859*^7, 11.833, 16.7, 2.486, 1.446, 1768.153, 38.4, 280.995, 
  6.1, "", "", 5.818, "", 54.24, 0.398}, {"TCD", "Africa", "Chad", 
  "2020-06-16", 853., 3., 1.286, 74., 1., 0.429, 51.93, 0.183, 0.078, 4.505, 
  0.061, 0.026, 0.52, "", "", "", "", "", "", "", "", "", "", "", "", "", "", 
  "", "", "", "", "", "", "", "", "", "", "", "", 74.07, 1.6425859*^7, 
  11.833, 16.7, 2.486, 1.446, 1768.153, 38.4, 280.995, 6.1, "", "", 5.818, 
  "", 54.24, 0.398}, {"TCD", "Africa", "Chad", "2020-06-17", 854., 1., 1.143, 
  74., 0., 0.286, 51.991, 0.061, 0.07, 4.505, 0., 0.017, 0.52, "", "", "", 
  "", "", "", "", "", "", "", "", "", "", "", "", "", "", "", "", "", "", "", 
  "", "", "", "", 74.07, 1.6425859*^7, 11.833, 16.7, 2.486, 1.446, 1768.153, 
  38.4, 280.995, 6.1, "", "", 5.818, "", 54.24, 0.398}, 
 {"TCD", "Africa", "Chad", "2020-06-18", 854., 0., 0.857, 74., 0., 0.286, 
  51.991, 0., 0.052, 4.505, 0., 0.017, 0.52, "", "", "", "", "", "", "", "", 
  "", "", "", "", "", "", "", "", "", "", "", "", "", "", "", "", "", "", 
  74.07, 1.6425859*^7, 11.833, 16.7, 2.486, 1.446, 1768.153, 38.4, 280.995, 
  6.1, "", "", 5.818, "", 54.24, 0.398}, {"TCD", "Africa", "Chad", 
  "2020-06-19", 858., 4., 1.429, 74., 0., 0.286, 52.235, 0.244, 0.087, 4.505, 
  0., 0.017, 0.53, "", "", "", "", "", "", "", "", "", "", "", "", "", "", 
  "", "", "", "", "", "", "", "", "", "", "", "", 74.07, 1.6425859*^7, 
  11.833, 16.7, 2.486, 1.446, 1768.153, 38.4, 280.995, 6.1, "", "", 5.818, 
  "", 54.24, 0.398}, {"TCD", "Africa", "Chad", "2020-06-20", 858., 0., 1.429, 
  74., 0., 0.286, 52.235, 0., 0.087, 4.505, 0., 0.017, 0.53, "", "", "", "", 
  "", "", "", "", "", "", "", "", "", "", "", "", "", "", "", "", "", "", "", 
  "", "", "", 74.07, 1.6425859*^7, 11.833, 16.7, 2.486, 1.446, 1768.153, 
  38.4, 280.995, 6.1, "", "", 5.818, "", 54.24, 0.398}, 
 {"TCD", "Africa", "Chad", "2020-06-21", 858., 0., 1.143, 74., 0., 0.143, 
  52.235, 0., 0.07, 4.505, 0., 0.009, 0.54, "", "", "", "", "", "", "", "", 
  "", "", "", "", "", "", "", "", "", "", "", "", "", "", "", "", "", "", 
  74.07, 1.6425859*^7, 11.833, 16.7, 2.486, 1.446, 1768.153, 38.4, 280.995, 
  6.1, "", "", 5.818, "", 54.24, 0.398}, {"TCD", "Africa", "Chad", 
  "2020-06-22", 858., 0., 1.143, 74., 0., 0.143, 52.235, 0., 0.07, 4.505, 0., 
  0.009, 0.55, "", "", "", "", "", "", "", "", "", "", "", "", "", "", "", 
  "", "", "", "", "", "", "", "", "", "", "", 74.07, 1.6425859*^7, 11.833, 
  16.7, 2.486, 1.446, 1768.153, 38.4, 280.995, 6.1, "", "", 5.818, "", 54.24, 
  0.398}, {"TCD", "Africa", "Chad", "2020-06-23", 860., 2., 1., 74., 0., 0., 
  52.356, 0.122, 0.061, 4.505, 0., 0., 0.56, "", "", "", "", "", "", "", "", 
  "", "", "", "", "", "", "", "", "", "", "", "", "", "", "", "", "", "", 
  74.07, 1.6425859*^7, 11.833, 16.7, 2.486, 1.446, 1768.153, 38.4, 280.995, 
  6.1, "", "", 5.818, "", 54.24, 0.398}, {"TCD", "Africa", "Chad", 
  "2020-06-24", 860., 0., 0.857, 74., 0., 0., 52.356, 0., 0.052, 4.505, 0., 
  0., 0.57, "", "", "", "", "", "", "", "", "", "", "", "", "", "", "", "", 
  "", "", "", "", "", "", "", "", "", "", 74.07, 1.6425859*^7, 11.833, 16.7, 
  2.486, 1.446, 1768.153, 38.4, 280.995, 6.1, "", "", 5.818, "", 54.24, 
  0.398}, {"TCD", "Africa", "Chad", "2020-06-25", 863., 3., 1.286, 74., 0., 
  0., 52.539, 0.183, 0.078, 4.505, 0., 0., 0.58, "", "", "", "", "", "", "", 
  "", "", "", "", "", "", "", "", "", "", "", "", "", "", "", "", "", "", "", 
  67.59, 1.6425859*^7, 11.833, 16.7, 2.486, 1.446, 1768.153, 38.4, 280.995, 
  6.1, "", "", 5.818, "", 54.24, 0.398}, {"TCD", "Africa", "Chad", 
  "2020-06-26", 865., 2., 1., 74., 0., 0., 52.661, 0.122, 0.061, 4.505, 0., 
  0., 0.59, "", "", "", "", "", "", "", "", "", "", "", "", "", "", "", "", 
  "", "", "", "", "", "", "", "", "", "", 67.59, 1.6425859*^7, 11.833, 16.7, 
  2.486, 1.446, 1768.153, 38.4, 280.995, 6.1, "", "", 5.818, "", 54.24, 
  0.398}, {"TCD", "Africa", "Chad", "2020-06-27", 865., 0., 1., 74., 0., 0., 
  52.661, 0., 0.061, 4.505, 0., 0., 0.6, "", "", "", "", "", "", "", "", "", 
  "", "", "", "", "", "", "", "", "", "", "", "", "", "", "", "", "", 67.59, 
  1.6425859*^7, 11.833, 16.7, 2.486, 1.446, 1768.153, 38.4, 280.995, 6.1, "", 
  "", 5.818, "", 54.24, 0.398}, {"TCD", "Africa", "Chad", "2020-06-28", 866., 
  1., 1.143, 74., 0., 0., 52.722, 0.061, 0.07, 4.505, 0., 0., 0.6, "", "", 
  "", "", "", "", "", "", "", "", "", "", "", "", "", "", "", "", "", "", "", 
  "", "", "", "", "", 67.59, 1.6425859*^7, 11.833, 16.7, 2.486, 1.446, 
  1768.153, 38.4, 280.995, 6.1, "", "", 5.818, "", 54.24, 0.398}, 
 {"TCD", "Africa", "Chad", "2020-06-29", 866., 0., 1.143, 74., 0., 0., 
  52.722, 0., 0.07, 4.505, 0., 0., 0.61, "", "", "", "", "", "", "", "", "", 
  "", "", "", "", "", "", "", "", "", "", "", "", "", "", "", "", "", 67.59, 
  1.6425859*^7, 11.833, 16.7, 2.486, 1.446, 1768.153, 38.4, 280.995, 6.1, "", 
  "", 5.818, "", 54.24, 0.398}, {"TCD", "Africa", "Chad", "2020-06-30", 866., 
  0., 0.857, 74., 0., 0., 52.722, 0., 0.052, 4.505, 0., 0., 0.62, "", "", "", 
  "", "", "", "", "", "", "", "", "", "", "", "", "", "", "", "", "", "", "", 
  "", "", "", "", 67.59, 1.6425859*^7, 11.833, 16.7, 2.486, 1.446, 1768.153, 
  38.4, 280.995, 6.1, "", "", 5.818, "", 54.24, 0.398}, 
 {"TCD", "Africa", "Chad", "2020-07-01", 866., 0., 0.857, 74., 0., 0., 
  52.722, 0., 0.052, 4.505, 0., 0., 0.63, "", "", "", "", "", "", "", "", "", 
  "", "", "", "", "", "", "", "", "", "", "", "", "", "", "", "", "", 67.59, 
  1.6425859*^7, 11.833, 16.7, 2.486, 1.446, 1768.153, 38.4, 280.995, 6.1, "", 
  "", 5.818, "", 54.24, 0.398}, {"TCD", "Africa", "Chad", "2020-07-02", 868., 
  2., 0.714, 74., 0., 0., 52.844, 0.122, 0.043, 4.505, 0., 0., 0.65, "", "", 
  "", "", "", "", "", "", "", "", "", "", "", "", "", "", "", "", "", "", "", 
  "", "", "", "", "", 67.59, 1.6425859*^7, 11.833, 16.7, 2.486, 1.446, 
  1768.153, 38.4, 280.995, 6.1, "", "", 5.818, "", 54.24, 0.398}, 
 {"TCD", "Africa", "Chad", "2020-07-03", 871., 3., 0.857, 74., 0., 0., 
  53.026, 0.183, 0.052, 4.505, 0., 0., 0.66, "", "", "", "", "", "", "", "", 
  "", "", "", "", "", "", "", "", "", "", "", "", "", "", "", "", "", "", 
  67.59, 1.6425859*^7, 11.833, 16.7, 2.486, 1.446, 1768.153, 38.4, 280.995, 
  6.1, "", "", 5.818, "", 54.24, 0.398}, {"TCD", "Africa", "Chad", 
  "2020-07-04", 871., 0., 0.857, 74., 0., 0., 53.026, 0., 0.052, 4.505, 0., 
  0., 0.66, "", "", "", "", "", "", "", "", "", "", "", "", "", "", "", "", 
  "", "", "", "", "", "", "", "", "", "", 67.59, 1.6425859*^7, 11.833, 16.7, 
  2.486, 1.446, 1768.153, 38.4, 280.995, 6.1, "", "", 5.818, "", 54.24, 
  0.398}, {"TCD", "Africa", "Chad", "2020-07-05", 872., 1., 0.857, 74., 0., 
  0., 53.087, 0.061, 0.052, 4.505, 0., 0., 0.66, "", "", "", "", "", "", "", 
  "", "", "", "", "", "", "", "", "", "", "", "", "", "", "", "", "", "", "", 
  67.59, 1.6425859*^7, 11.833, 16.7, 2.486, 1.446, 1768.153, 38.4, 280.995, 
  6.1, "", "", 5.818, "", 54.24, 0.398}, {"TCD", "Africa", "Chad", 
  "2020-07-06", 872., 0., 0.857, 74., 0., 0., 53.087, 0., 0.052, 4.505, 0., 
  0., 0.65, "", "", "", "", "", "", "", "", "", "", "", "", "", "", "", "", 
  "", "", "", "", "", "", "", "", "", "", 67.59, 1.6425859*^7, 11.833, 16.7, 
  2.486, 1.446, 1768.153, 38.4, 280.995, 6.1, "", "", 5.818, "", 54.24, 
  0.398}, {"TCD", "Africa", "Chad", "2020-07-07", 873., 1., 1., 74., 0., 0., 
  53.148, 0.061, 0.061, 4.505, 0., 0., 0.65, "", "", "", "", "", "", "", "", 
  "", "", "", "", "", "", "", "", "", "", "", "", "", "", "", "", "", "", 
  67.59, 1.6425859*^7, 11.833, 16.7, 2.486, 1.446, 1768.153, 38.4, 280.995, 
  6.1, "", "", 5.818, "", 54.24, 0.398}, {"TCD", "Africa", "Chad", 
  "2020-07-08", 873., 0., 1., 74., 0., 0., 53.148, 0., 0.061, 4.505, 0., 0., 
  0.65, "", "", "", "", "", "", "", "", "", "", "", "", "", "", "", "", "", 
  "", "", "", "", "", "", "", "", "", 67.59, 1.6425859*^7, 11.833, 16.7, 
  2.486, 1.446, 1768.153, 38.4, 280.995, 6.1, "", "", 5.818, "", 54.24, 
  0.398}, {"TCD", "Africa", "Chad", "2020-07-09", 873., 0., 0.714, 74., 0., 
  0., 53.148, 0., 0.043, 4.505, 0., 0., 0.65, "", "", "", "", "", "", "", "", 
  "", "", "", "", "", "", "", "", "", "", "", "", "", "", "", "", "", "", 
  67.59, 1.6425859*^7, 11.833, 16.7, 2.486, 1.446, 1768.153, 38.4, 280.995, 
  6.1, "", "", 5.818, "", 54.24, 0.398}, {"TCD", "Africa", "Chad", 
  "2020-07-10", 874., 1., 0.429, 74., 0., 0., 53.209, 0.061, 0.026, 4.505, 
  0., 0., 0.66, "", "", "", "", "", "", "", "", "", "", "", "", "", "", "", 
  "", "", "", "", "", "", "", "", "", "", "", 67.59, 1.6425859*^7, 11.833, 
  16.7, 2.486, 1.446, 1768.153, 38.4, 280.995, 6.1, "", "", 5.818, "", 54.24, 
  0.398}, {"TCD", "Africa", "Chad", "2020-07-11", 874., 0., 0.429, 74., 0., 
  0., 53.209, 0., 0.026, 4.505, 0., 0., 0.67, "", "", "", "", "", "", "", "", 
  "", "", "", "", "", "", "", "", "", "", "", "", "", "", "", "", "", "", 
  67.59, 1.6425859*^7, 11.833, 16.7, 2.486, 1.446, 1768.153, 38.4, 280.995, 
  6.1, "", "", 5.818, "", 54.24, 0.398}, {"TCD", "Africa", "Chad", 
  "2020-07-12", 880., 6., 1.143, 75., 1., 0.143, 53.574, 0.365, 0.07, 4.566, 
  0.061, 0.009, 0.68, "", "", "", "", "", "", "", "", "", "", "", "", "", "", 
  "", "", "", "", "", "", "", "", "", "", "", "", 67.59, 1.6425859*^7, 
  11.833, 16.7, 2.486, 1.446, 1768.153, 38.4, 280.995, 6.1, "", "", 5.818, 
  "", 54.24, 0.398}, {"TCD", "Africa", "Chad", "2020-07-13", 880., 0., 1.143, 
  75., 0., 0.143, 53.574, 0., 0.07, 4.566, 0., 0.009, 0.69, "", "", "", "", 
  "", "", "", "", "", "", "", "", "", "", "", "", "", "", "", "", "", "", "", 
  "", "", "", 67.59, 1.6425859*^7, 11.833, 16.7, 2.486, 1.446, 1768.153, 
  38.4, 280.995, 6.1, "", "", 5.818, "", 54.24, 0.398}, 
 {"TCD", "Africa", "Chad", "2020-07-14", 884., 4., 1.571, 75., 0., 0.143, 
  53.818, 0.244, 0.096, 4.566, 0., 0.009, 0.7, "", "", "", "", "", "", "", 
  "", "", "", "", "", "", "", "", "", "", "", "", "", "", "", "", "", "", "", 
  67.59, 1.6425859*^7, 11.833, 16.7, 2.486, 1.446, 1768.153, 38.4, 280.995, 
  6.1, "", "", 5.818, "", 54.24, 0.398}, {"TCD", "Africa", "Chad", 
  "2020-07-15", 885., 1., 1.714, 75., 0., 0.143, 53.878, 0.061, 0.104, 4.566, 
  0., 0.009, 0.7, "", "", "", "", "", "", "", "", "", "", "", "", "", "", "", 
  "", "", "", "", "", "", "", "", "", "", "", 67.59, 1.6425859*^7, 11.833, 
  16.7, 2.486, 1.446, 1768.153, 38.4, 280.995, 6.1, "", "", 5.818, "", 54.24, 
  0.398}, {"TCD", "Africa", "Chad", "2020-07-16", 886., 1., 1.857, 75., 0., 
  0.143, 53.939, 0.061, 0.113, 4.566, 0., 0.009, 0.69, "", "", "", "", "", 
  "", "", "", "", "", "", "", "", "", "", "", "", "", "", "", "", "", "", "", 
  "", "", 67.59, 1.6425859*^7, 11.833, 16.7, 2.486, 1.446, 1768.153, 38.4, 
  280.995, 6.1, "", "", 5.818, "", 54.24, 0.398}, 
 {"TCD", "Africa", "Chad", "2020-07-17", 887., 1., 1.857, 75., 0., 0.143, 
  54., 0.061, 0.113, 4.566, 0., 0.009, 0.69, "", "", "", "", "", "", "", "", 
  "", "", "", "", "", "", "", "", "", "", "", "", "", "", "", "", "", "", 
  67.59, 1.6425859*^7, 11.833, 16.7, 2.486, 1.446, 1768.153, 38.4, 280.995, 
  6.1, "", "", 5.818, "", 54.24, 0.398}, {"TCD", "Africa", "Chad", 
  "2020-07-18", 889., 2., 2.143, 75., 0., 0.143, 54.122, 0.122, 0.13, 4.566, 
  0., 0.009, 0.69, "", "", "", "", "", "", "", "", "", "", "", "", "", "", 
  "", "", "", "", "", "", "", "", "", "", "", "", 67.59, 1.6425859*^7, 
  11.833, 16.7, 2.486, 1.446, 1768.153, 38.4, 280.995, 6.1, "", "", 5.818, 
  "", 54.24, 0.398}, {"TCD", "Africa", "Chad", "2020-07-19", 889., 0., 1.286, 
  75., 0., 0., 54.122, 0., 0.078, 4.566, 0., 0., 0.68, "", "", "", "", "", 
  "", "", "", "", "", "", "", "", "", "", "", "", "", "", "", "", "", "", "", 
  "", "", 67.59, 1.6425859*^7, 11.833, 16.7, 2.486, 1.446, 1768.153, 38.4, 
  280.995, 6.1, "", "", 5.818, "", 54.24, 0.398}, 
 {"TCD", "Africa", "Chad", "2020-07-20", 889., 0., 1.286, 75., 0., 0., 
  54.122, 0., 0.078, 4.566, 0., 0., 0.67, "", "", "", "", "", "", "", "", "", 
  "", "", "", "", "", "", "", "", "", "", "", "", "", "", "", "", "", 67.59, 
  1.6425859*^7, 11.833, 16.7, 2.486, 1.446, 1768.153, 38.4, 280.995, 6.1, "", 
  "", 5.818, "", 54.24, 0.398}, {"TCD", "Africa", "Chad", "2020-07-21", 889., 
  0., 0.714, 75., 0., 0., 54.122, 0., 0.043, 4.566, 0., 0., 0.67, "", "", "", 
  "", "", "", "", "", "", "", "", "", "", "", "", "", "", "", "", "", "", "", 
  "", "", "", "", 67.59, 1.6425859*^7, 11.833, 16.7, 2.486, 1.446, 1768.153, 
  38.4, 280.995, 6.1, "", "", 5.818, "", 54.24, 0.398}, 
 {"TCD", "Africa", "Chad", "2020-07-22", 889., 0., 0.571, 75., 0., 0., 
  54.122, 0., 0.035, 4.566, 0., 0., 0.68, "", "", "", "", "", "", "", "", "", 
  "", "", "", "", "", "", "", "", "", "", "", "", "", "", "", "", "", 67.59, 
  1.6425859*^7, 11.833, 16.7, 2.486, 1.446, 1768.153, 38.4, 280.995, 6.1, "", 
  "", 5.818, "", 54.24, 0.398}, {"TCD", "Africa", "Chad", "2020-07-23", 915., 
  26., 4.143, 75., 0., 0., 55.705, 1.583, 0.252, 4.566, 0., 0., 0.69, "", "", 
  "", "", "", "", "", "", "", "", "", "", "", "", "", "", "", "", "", "", "", 
  "", "", "", "", "", 67.59, 1.6425859*^7, 11.833, 16.7, 2.486, 1.446, 
  1768.153, 38.4, 280.995, 6.1, "", "", 5.818, "", 54.24, 0.398}, 
 {"TCD", "Africa", "Chad", "2020-07-24", 915., 0., 4., 75., 0., 0., 55.705, 
  0., 0.244, 4.566, 0., 0., 0.69, "", "", "", "", "", "", "", "", "", "", "", 
  "", "", "", "", "", "", "", "", "", "", "", "", "", "", "", 67.59, 
  1.6425859*^7, 11.833, 16.7, 2.486, 1.446, 1768.153, 38.4, 280.995, 6.1, "", 
  "", 5.818, "", 54.24, 0.398}, {"TCD", "Africa", "Chad", "2020-07-25", 915., 
  0., 3.714, 75., 0., 0., 55.705, 0., 0.226, 4.566, 0., 0., 0.71, "", "", "", 
  "", "", "", "", "", "", "", "", "", "", "", "", "", "", "", "", "", "", "", 
  "", "", "", "", 67.59, 1.6425859*^7, 11.833, 16.7, 2.486, 1.446, 1768.153, 
  38.4, 280.995, 6.1, "", "", 5.818, "", 54.24, 0.398}, 
 {"TCD", "Africa", "Chad", "2020-07-26", 915., 0., 3.714, 75., 0., 0., 
  55.705, 0., 0.226, 4.566, 0., 0., 0.73, "", "", "", "", "", "", "", "", "", 
  "", "", "", "", "", "", "", "", "", "", "", "", "", "", "", "", "", 67.59, 
  1.6425859*^7, 11.833, 16.7, 2.486, 1.446, 1768.153, 38.4, 280.995, 6.1, "", 
  "", 5.818, "", 54.24, 0.398}, {"TCD", "Africa", "Chad", "2020-07-27", 922., 
  7., 4.714, 75., 0., 0., 56.131, 0.426, 0.287, 4.566, 0., 0., 0.75, "", "", 
  "", "", "", "", "", "", "", "", "", "", "", "", "", "", "", "", "", "", "", 
  "", "", "", "", "", 67.59, 1.6425859*^7, 11.833, 16.7, 2.486, 1.446, 
  1768.153, 38.4, 280.995, 6.1, "", "", 5.818, "", 54.24, 0.398}, 
 {"TCD", "Africa", "Chad", "2020-07-28", 926., 4., 5.286, 75., 0., 0., 
  56.375, 0.244, 0.322, 4.566, 0., 0., 0.76, "", "", "", "", "", "", "", "", 
  "", "", "", "", "", "", "", "", "", "", "", "", "", "", "", "", "", "", 
  70.37, 1.6425859*^7, 11.833, 16.7, 2.486, 1.446, 1768.153, 38.4, 280.995, 
  6.1, "", "", 5.818, "", 54.24, 0.398}, {"TCD", "Africa", "Chad", 
  "2020-07-29", 926., 0., 5.286, 75., 0., 0., 56.375, 0., 0.322, 4.566, 0., 
  0., 0.76, "", "", "", "", "", "", "", "", "", "", "", "", "", "", "", "", 
  "", "", "", "", "", "", "", "", "", "", 70.37, 1.6425859*^7, 11.833, 16.7, 
  2.486, 1.446, 1768.153, 38.4, 280.995, 6.1, "", "", 5.818, "", 54.24, 
  0.398}, {"TCD", "Africa", "Chad", "2020-07-30", 935., 9., 2.857, 75., 0., 
  0., 56.922, 0.548, 0.174, 4.566, 0., 0., 0.77, "", "", "", "", "", "", "", 
  "", "", "", "", "", "", "", "", "", "", "", "", "", "", "", "", "", "", "", 
  70.37, 1.6425859*^7, 11.833, 16.7, 2.486, 1.446, 1768.153, 38.4, 280.995, 
  6.1, "", "", 5.818, "", 54.24, 0.398}, {"TCD", "Africa", "Chad", 
  "2020-07-31", 936., 1., 3., 75., 0., 0., 56.983, 0.061, 0.183, 4.566, 0., 
  0., 0.77, "", "", "", "", "", "", "", "", "", "", "", "", "", "", "", "", 
  "", "", "", "", "", "", "", "", "", "", 70.37, 1.6425859*^7, 11.833, 16.7, 
  2.486, 1.446, 1768.153, 38.4, 280.995, 6.1, "", "", 5.818, "", 54.24, 
  0.398}, {"TCD", "Africa", "Chad", "2020-08-01", 936., 0., 3., 75., 0., 0., 
  56.983, 0., 0.183, 4.566, 0., 0., 0.77, "", "", "", "", "", "", "", "", "", 
  "", "", "", "", "", "", "", "", "", "", "", "", "", "", "", "", "", 64.81, 
  1.6425859*^7, 11.833, 16.7, 2.486, 1.446, 1768.153, 38.4, 280.995, 6.1, "", 
  "", 5.818, "", 54.24, 0.398}, {"TCD", "Africa", "Chad", "2020-08-02", 936., 
  0., 3., 75., 0., 0., 56.983, 0., 0.183, 4.566, 0., 0., 0.77, "", "", "", 
  "", "", "", "", "", "", "", "", "", "", "", "", "", "", "", "", "", "", "", 
  "", "", "", "", 64.81, 1.6425859*^7, 11.833, 16.7, 2.486, 1.446, 1768.153, 
  38.4, 280.995, 6.1, "", "", 5.818, "", 54.24, 0.398}, 
 {"TCD", "Africa", "Chad", "2020-08-03", 936., 0., 2., 75., 0., 0., 56.983, 
  0., 0.122, 4.566, 0., 0., 0.78, "", "", "", "", "", "", "", "", "", "", "", 
  "", "", "", "", "", "", "", "", "", "", "", "", "", "", "", 64.81, 
  1.6425859*^7, 11.833, 16.7, 2.486, 1.446, 1768.153, 38.4, 280.995, 6.1, "", 
  "", 5.818, "", 54.24, 0.398}, {"TCD", "Africa", "Chad", "2020-08-04", 938., 
  2., 1.714, 75., 0., 0., 57.105, 0.122, 0.104, 4.566, 0., 0., 0.79, "", "", 
  "", "", "", "", "", "", "", "", "", "", "", "", "", "", "", "", "", "", "", 
  "", "", "", "", "", 64.81, 1.6425859*^7, 11.833, 16.7, 2.486, 1.446, 
  1768.153, 38.4, 280.995, 6.1, "", "", 5.818, "", 54.24, 0.398}, 
 {"TCD", "Africa", "Chad", "2020-08-05", 939., 1., 1.857, 75., 0., 0., 
  57.166, 0.061, 0.113, 4.566, 0., 0., 0.81, "", "", "", "", "", "", "", "", 
  "", "", "", "", "", "", "", "", "", "", "", "", "", "", "", "", "", "", 
  64.81, 1.6425859*^7, 11.833, 16.7, 2.486, 1.446, 1768.153, 38.4, 280.995, 
  6.1, "", "", 5.818, "", 54.24, 0.398}, {"TCD", "Africa", "Chad", 
  "2020-08-06", 942., 3., 1., 76., 1., 0.143, 57.349, 0.183, 0.061, 4.627, 
  0.061, 0.009, 0.82, "", "", "", "", "", "", "", "", "", "", "", "", "", "", 
  "", "", "", "", "", "", "", "", "", "", "", "", 64.81, 1.6425859*^7, 
  11.833, 16.7, 2.486, 1.446, 1768.153, 38.4, 280.995, 6.1, "", "", 5.818, 
  "", 54.24, 0.398}, {"TCD", "Africa", "Chad", "2020-08-07", 942., 0., 0.857, 
  76., 0., 0.143, 57.349, 0., 0.052, 4.627, 0., 0.009, 0.83, "", "", "", "", 
  "", "", "", "", "", "", "", "", "", "", "", "", "", "", "", "", "", "", "", 
  "", "", "", 64.81, 1.6425859*^7, 11.833, 16.7, 2.486, 1.446, 1768.153, 
  38.4, 280.995, 6.1, "", "", 5.818, "", 54.24, 0.398}, 
 {"TCD", "Africa", "Chad", "2020-08-08", 942., 0., 0.857, 76., 0., 0.143, 
  57.349, 0., 0.052, 4.627, 0., 0.009, 0.86, "", "", "", "", "", "", "", "", 
  "", "", "", "", "", "", "", "", "", "", "", "", "", "", "", "", "", "", 
  64.81, 1.6425859*^7, 11.833, 16.7, 2.486, 1.446, 1768.153, 38.4, 280.995, 
  6.1, "", "", 5.818, "", 54.24, 0.398}, {"TCD", "Africa", "Chad", 
  "2020-08-09", 944., 2., 1.143, 76., 0., 0.143, 57.47, 0.122, 0.07, 4.627, 
  0., 0.009, 0.88, "", "", "", "", "", "", "", "", "", "", "", "", "", "", 
  "", "", "", "", "", "", "", "", "", "", "", "", 64.81, 1.6425859*^7, 
  11.833, 16.7, 2.486, 1.446, 1768.153, 38.4, 280.995, 6.1, "", "", 5.818, 
  "", 54.24, 0.398}, {"TCD", "Africa", "Chad", "2020-08-10", 945., 1., 1.286, 
  76., 0., 0.143, 57.531, 0.061, 0.078, 4.627, 0., 0.009, 0.91, "", "", "", 
  "", "", "", "", "", "", "", "", "", "", "", "", "", "", "", "", "", "", "", 
  "", "", "", "", 64.81, 1.6425859*^7, 11.833, 16.7, 2.486, 1.446, 1768.153, 
  38.4, 280.995, 6.1, "", "", 5.818, "", 54.24, 0.398}, 
 {"TCD", "Africa", "Chad", "2020-08-11", 946., 1., 1.143, 76., 0., 0.143, 
  57.592, 0.061, 0.07, 4.627, 0., 0.009, 0.93, "", "", "", "", "", "", "", 
  "", "", "", "", "", "", "", "", "", "", "", "", "", "", "", "", "", "", "", 
  64.81, 1.6425859*^7, 11.833, 16.7, 2.486, 1.446, 1768.153, 38.4, 280.995, 
  6.1, "", "", 5.818, "", 54.24, 0.398}, {"TCD", "Africa", "Chad", 
  "2020-08-12", 949., 3., 1.429, 76., 0., 0.143, 57.775, 0.183, 0.087, 4.627, 
  0., 0.009, 0.95, "", "", "", "", "", "", "", "", "", "", "", "", "", "", 
  "", "", "", "", "", "", "", "", "", "", "", "", 64.81, 1.6425859*^7, 
  11.833, 16.7, 2.486, 1.446, 1768.153, 38.4, 280.995, 6.1, "", "", 5.818, 
  "", 54.24, 0.398}, {"TCD", "Africa", "Chad", "2020-08-13", 949., 0., 1., 
  76., 0., 0., 57.775, 0., 0.061, 4.627, 0., 0., 0.97, "", "", "", "", "", 
  "", "", "", "", "", "", "", "", "", "", "", "", "", "", "", "", "", "", "", 
  "", "", 64.81, 1.6425859*^7, 11.833, 16.7, 2.486, 1.446, 1768.153, 38.4, 
  280.995, 6.1, "", "", 5.818, "", 54.24, 0.398}, 
 {"TCD", "Africa", "Chad", "2020-08-14", 951., 2., 1.286, 76., 0., 0., 
  57.897, 0.122, 0.078, 4.627, 0., 0., 0.99, "", "", "", "", "", "", "", "", 
  "", "", "", "", "", "", "", "", "", "", "", "", "", "", "", "", "", "", 
  64.81, 1.6425859*^7, 11.833, 16.7, 2.486, 1.446, 1768.153, 38.4, 280.995, 
  6.1, "", "", 5.818, "", 54.24, 0.398}, {"TCD", "Africa", "Chad", 
  "2020-08-15", 952., 1., 1.429, 76., 0., 0., 57.957, 0.061, 0.087, 4.627, 
  0., 0., 1.02, "", "", "", "", "", "", "", "", "", "", "", "", "", "", "", 
  "", "", "", "", "", "", "", "", "", "", "", 64.81, 1.6425859*^7, 11.833, 
  16.7, 2.486, 1.446, 1768.153, 38.4, 280.995, 6.1, "", "", 5.818, "", 54.24, 
  0.398}, {"TCD", "Africa", "Chad", "2020-08-16", 956., 4., 1.714, 76., 0., 
  0., 58.201, 0.244, 0.104, 4.627, 0., 0., 1.05, "", "", "", "", "", "", "", 
  "", "", "", "", "", "", "", "", "", "", "", "", "", "", "", "", "", "", "", 
  64.81, 1.6425859*^7, 11.833, 16.7, 2.486, 1.446, 1768.153, 38.4, 280.995, 
  6.1, "", "", 5.818, "", 54.24, 0.398}, {"TCD", "Africa", "Chad", 
  "2020-08-17", 959., 3., 2., 76., 0., 0., 58.384, 0.183, 0.122, 4.627, 0., 
  0., 1.06, "", "", "", "", "", "", "", "", "", "", "", "", "", "", "", "", 
  "", "", "", "", "", "", "", "", "", "", 64.81, 1.6425859*^7, 11.833, 16.7, 
  2.486, 1.446, 1768.153, 38.4, 280.995, 6.1, "", "", 5.818, "", 54.24, 
  0.398}, {"TCD", "Africa", "Chad", "2020-08-18", 970., 11., 3.429, 76., 0., 
  0., 59.053, 0.67, 0.209, 4.627, 0., 0., 1.06, "", "", "", "", "", "", "", 
  "", "", "", "", "", "", "", "", "", "", "", "", "", "", "", "", "", "", "", 
  64.81, 1.6425859*^7, 11.833, 16.7, 2.486, 1.446, 1768.153, 38.4, 280.995, 
  6.1, "", "", 5.818, "", 54.24, 0.398}, {"TCD", "Africa", "Chad", 
  "2020-08-19", 971., 1., 3.143, 76., 0., 0., 59.114, 0.061, 0.191, 4.627, 
  0., 0., 1.07, "", "", "", "", "", "", "", "", "", "", "", "", "", "", "", 
  "", "", "", "", "", "", "", "", "", "", "", 64.81, 1.6425859*^7, 11.833, 
  16.7, 2.486, 1.446, 1768.153, 38.4, 280.995, 6.1, "", "", 5.818, "", 54.24, 
  0.398}, {"TCD", "Africa", "Chad", "2020-08-20", 972., 1., 3.286, 76., 0., 
  0., 59.175, 0.061, 0.2, 4.627, 0., 0., 1.07, "", "", "", "", "", "", "", 
  "", "", "", "", "", "", "", "", "", "", "", "", "", "", "", "", "", "", "", 
  64.81, 1.6425859*^7, 11.833, 16.7, 2.486, 1.446, 1768.153, 38.4, 280.995, 
  6.1, "", "", 5.818, "", 54.24, 0.398}, {"TCD", "Africa", "Chad", 
  "2020-08-21", 981., 9., 4.286, 76., 0., 0., 59.723, 0.548, 0.261, 4.627, 
  0., 0., 1.09, "", "", "", "", "", "", "", "", "", "", "", "", "", "", "", 
  "", "", "", "", "", "", "", "", "", "", "", 64.81, 1.6425859*^7, 11.833, 
  16.7, 2.486, 1.446, 1768.153, 38.4, 280.995, 6.1, "", "", 5.818, "", 54.24, 
  0.398}, {"TCD", "Africa", "Chad", "2020-08-22", 982., 1., 4.286, 76., 0., 
  0., 59.784, 0.061, 0.261, 4.627, 0., 0., 1.09, "", "", "", "", "", "", "", 
  "", "", "", "", "", "", "", "", "", "", "", "", "", "", "", "", "", "", "", 
  64.81, 1.6425859*^7, 11.833, 16.7, 2.486, 1.446, 1768.153, 38.4, 280.995, 
  6.1, "", "", 5.818, "", 54.24, 0.398}, {"TCD", "Africa", "Chad", 
  "2020-08-23", 986., 4., 4.286, 76., 0., 0., 60.027, 0.244, 0.261, 4.627, 
  0., 0., 1.1, "", "", "", "", "", "", "", "", "", "", "", "", "", "", "", 
  "", "", "", "", "", "", "", "", "", "", "", 64.81, 1.6425859*^7, 11.833, 
  16.7, 2.486, 1.446, 1768.153, 38.4, 280.995, 6.1, "", "", 5.818, "", 54.24, 
  0.398}, {"TCD", "Africa", "Chad", "2020-08-24", 987., 1., 4., 76., 0., 0., 
  60.088, 0.061, 0.244, 4.627, 0., 0., 1.1, "", "", "", "", "", "", "", "", 
  "", "", "", "", "", "", "", "", "", "", "", "", "", "", "", "", "", "", 
  64.81, 1.6425859*^7, 11.833, 16.7, 2.486, 1.446, 1768.153, 38.4, 280.995, 
  6.1, "", "", 5.818, "", 54.24, 0.398}, {"TCD", "Africa", "Chad", 
  "2020-08-25", 995., 8., 3.571, 77., 1., 0.143, 60.575, 0.487, 0.217, 4.688, 
  0.061, 0.009, 1.11, "", "", "", "", "", "", "", "", "", "", "", "", "", "", 
  "", "", "", "", "", "", "", "", "", "", "", "", 64.81, 1.6425859*^7, 
  11.833, 16.7, 2.486, 1.446, 1768.153, 38.4, 280.995, 6.1, "", "", 5.818, 
  "", 54.24, 0.398}, {"TCD", "Africa", "Chad", "2020-08-26", 998., 3., 3.857, 
  77., 0., 0.143, 60.758, 0.183, 0.235, 4.688, 0., 0.009, 1.11, "", "", "", 
  "", "", "", "", "", "", "", "", "", "", "", "", "", "", "", "", "", "", "", 
  "", "", "", "", 64.81, 1.6425859*^7, 11.833, 16.7, 2.486, 1.446, 1768.153, 
  38.4, 280.995, 6.1, "", "", 5.818, "", 54.24, 0.398}, 
 {"TCD", "Africa", "Chad", "2020-08-27", 1004., 6., 4.571, 77., 0., 0.143, 
  61.123, 0.365, 0.278, 4.688, 0., 0.009, 1.11, "", "", "", "", "", "", "", 
  "", "", "", "", "", "", "", "", "", "", "", "", "", "", "", "", "", "", "", 
  64.81, 1.6425859*^7, 11.833, 16.7, 2.486, 1.446, 1768.153, 38.4, 280.995, 
  6.1, "", "", 5.818, "", 54.24, 0.398}, {"TCD", "Africa", "Chad", 
  "2020-08-28", 1008., 4., 3.857, 77., 0., 0.143, 61.367, 0.244, 0.235, 
  4.688, 0., 0.009, 1.1, "", "", "", "", "", "", "", "", "", "", "", "", "", 
  "", "", "", "", "", "", "", "", "", "", "", "", "", 64.81, 1.6425859*^7, 
  11.833, 16.7, 2.486, 1.446, 1768.153, 38.4, 280.995, 6.1, "", "", 5.818, 
  "", 54.24, 0.398}, {"TCD", "Africa", "Chad", "2020-08-29", 1008., 0., 
  3.714, 77., 0., 0.143, 61.367, 0., 0.226, 4.688, 0., 0.009, 1.1, "", "", 
  "", "", "", "", "", "", "", "", "", "", "", "", "", "", "", "", "", "", "", 
  "", "", "", "", "", 64.81, 1.6425859*^7, 11.833, 16.7, 2.486, 1.446, 
  1768.153, 38.4, 280.995, 6.1, "", "", 5.818, "", 54.24, 0.398}, 
 {"TCD", "Africa", "Chad", "2020-08-30", 1012., 4., 3.714, 77., 0., 0.143, 
  61.61, 0.244, 0.226, 4.688, 0., 0.009, 1.11, "", "", "", "", "", "", "", 
  "", "", "", "", "", "", "", "", "", "", "", "", "", "", "", "", "", "", "", 
  64.81, 1.6425859*^7, 11.833, 16.7, 2.486, 1.446, 1768.153, 38.4, 280.995, 
  6.1, "", "", 5.818, "", 54.24, 0.398}, {"TCD", "Africa", "Chad", 
  "2020-08-31", 1013., 1., 3.714, 77., 0., 0.143, 61.671, 0.061, 0.226, 
  4.688, 0., 0.009, 1.12, "", "", "", "", "", "", "", "", "", "", "", "", "", 
  "", "", "", "", "", "", "", "", "", "", "", "", "", 64.81, 1.6425859*^7, 
  11.833, 16.7, 2.486, 1.446, 1768.153, 38.4, 280.995, 6.1, "", "", 5.818, 
  "", 54.24, 0.398}, {"TCD", "Africa", "Chad", "2020-09-01", 1017., 4., 
  3.143, 77., 0., 0., 61.915, 0.244, 0.191, 4.688, 0., 0., 1.13, "", "", "", 
  "", "", "", "", "", "", "", "", "", "", "", "", "", "", "", "", "", "", "", 
  "", "", "", "", 64.81, 1.6425859*^7, 11.833, 16.7, 2.486, 1.446, 1768.153, 
  38.4, 280.995, 6.1, "", "", 5.818, "", 54.24, 0.398}, 
 {"TCD", "Africa", "Chad", "2020-09-02", 1017., 0., 2.714, 77., 0., 0., 
  61.915, 0., 0.165, 4.688, 0., 0., 1.14, "", "", "", "", "", "", "", "", "", 
  "", "", "", "", "", "", "", "", "", "", "", "", "", "", "", "", "", 64.81, 
  1.6425859*^7, 11.833, 16.7, 2.486, 1.446, 1768.153, 38.4, 280.995, 6.1, "", 
  "", 5.818, "", 54.24, 0.398}, {"TCD", "Africa", "Chad", "2020-09-03", 
  1018., 1., 2., 77., 0., 0., 61.975, 0.061, 0.122, 4.688, 0., 0., 1.16, "", 
  "", "", "", "", "", "", "", "", "", "", "", "", "", "", "", "", "", "", "", 
  "", "", "", "", "", "", 64.81, 1.6425859*^7, 11.833, 16.7, 2.486, 1.446, 
  1768.153, 38.4, 280.995, 6.1, "", "", 5.818, "", 54.24, 0.398}, 
 {"TCD", "Africa", "Chad", "2020-09-04", 1023., 5., 2.143, 77., 0., 0., 
  62.28, 0.304, 0.13, 4.688, 0., 0., 1.18, "", "", "", "", "", "", "", "", 
  "", "", "", "", "", "", "", "", "", "", "", "", "", "", "", "", "", "", 
  64.81, 1.6425859*^7, 11.833, 16.7, 2.486, 1.446, 1768.153, 38.4, 280.995, 
  6.1, "", "", 5.818, "", 54.24, 0.398}, {"TCD", "Africa", "Chad", 
  "2020-09-05", 1034., 11., 3.714, 77., 0., 0., 62.95, 0.67, 0.226, 4.688, 
  0., 0., 1.21, "", "", "", "", "", "", "", "", "", "", "", "", "", "", "", 
  "", "", "", "", "", "", "", "", "", "", "", 64.81, 1.6425859*^7, 11.833, 
  16.7, 2.486, 1.446, 1768.153, 38.4, 280.995, 6.1, "", "", 5.818, "", 54.24, 
  0.398}, {"TCD", "Africa", "Chad", "2020-09-06", 1039., 5., 3.857, 79., 2., 
  0.286, 63.254, 0.304, 0.235, 4.809, 0.122, 0.017, 1.21, "", "", "", "", "", 
  "", "", "", "", "", "", "", "", "", "", "", "", "", "", "", "", "", "", "", 
  "", "", 64.81, 1.6425859*^7, 11.833, 16.7, 2.486, 1.446, 1768.153, 38.4, 
  280.995, 6.1, "", "", 5.818, "", 54.24, 0.398}, 
 {"TCD", "Africa", "Chad", "2020-09-07", 1040., 1., 3.857, 79., 0., 0.286, 
  63.315, 0.061, 0.235, 4.809, 0., 0.017, 1.22, "", "", "", "", "", "", "", 
  "", "", "", "", "", "", "", "", "", "", "", "", "", "", "", "", "", "", "", 
  64.81, 1.6425859*^7, 11.833, 16.7, 2.486, 1.446, 1768.153, 38.4, 280.995, 
  6.1, "", "", 5.818, "", 54.24, 0.398}, {"TCD", "Africa", "Chad", 
  "2020-09-08", 1045., 5., 4., 79., 0., 0.286, 63.619, 0.304, 0.244, 4.809, 
  0., 0.017, 1.22, "", "", "", "", "", "", "", "", "", "", "", "", "", "", 
  "", "", "", "", "", "", "", "", "", "", "", "", 64.81, 1.6425859*^7, 
  11.833, 16.7, 2.486, 1.446, 1768.153, 38.4, 280.995, 6.1, "", "", 5.818, 
  "", 54.24, 0.398}, {"TCD", "Africa", "Chad", "2020-09-09", 1048., 3., 
  4.429, 79., 0., 0.286, 63.802, 0.183, 0.27, 4.809, 0., 0.017, 1.23, "", "", 
  "", "", "", "", "", "", "", "", "", "", "", "", "", "", "", "", "", "", "", 
  "", "", "", "", "", 64.81, 1.6425859*^7, 11.833, 16.7, 2.486, 1.446, 
  1768.153, 38.4, 280.995, 6.1, "", "", 5.818, "", 54.24, 0.398}, 
 {"TCD", "Africa", "Chad", "2020-09-10", 1051., 3., 4.714, 79., 0., 0.286, 
  63.984, 0.183, 0.287, 4.809, 0., 0.017, 1.24, "", "", "", "", "", "", "", 
  "", "", "", "", "", "", "", "", "", "", "", "", "", "", "", "", "", "", "", 
  64.81, 1.6425859*^7, 11.833, 16.7, 2.486, 1.446, 1768.153, 38.4, 280.995, 
  6.1, "", "", 5.818, "", 54.24, 0.398}, {"TCD", "Africa", "Chad", 
  "2020-09-11", 1081., 30., 8.286, 79., 0., 0.286, 65.811, 1.826, 0.504, 
  4.809, 0., 0.017, 1.25, "", "", "", "", "", "", "", "", "", "", "", "", "", 
  "", "", "", "", "", "", "", "", "", "", "", "", "", 64.81, 1.6425859*^7, 
  11.833, 16.7, 2.486, 1.446, 1768.153, 38.4, 280.995, 6.1, "", "", 5.818, 
  "", 54.24, 0.398}, {"TCD", "Africa", "Chad", "2020-09-12", 1083., 2., 7., 
  80., 1., 0.429, 65.933, 0.122, 0.426, 4.87, 0.061, 0.026, 1.21, "", "", "", 
  "", "", "", "", "", "", "", "", "", "", "", "", "", "", "", "", "", "", "", 
  "", "", "", "", 64.81, 1.6425859*^7, 11.833, 16.7, 2.486, 1.446, 1768.153, 
  38.4, 280.995, 6.1, "", "", 5.818, "", 54.24, 0.398}, 
 {"TCD", "Africa", "Chad", "2020-09-13", 1084., 1., 6.429, 80., 0., 0.143, 
  65.994, 0.061, 0.391, 4.87, 0., 0.009, 1.18, "", "", "", "", "", "", "", 
  "", "", "", "", "", "", "", "", "", "", "", "", "", "", "", "", "", "", "", 
  64.81, 1.6425859*^7, 11.833, 16.7, 2.486, 1.446, 1768.153, 38.4, 280.995, 
  6.1, "", "", 5.818, "", 54.24, 0.398}, {"TCD", "Africa", "Chad", 
  "2020-09-14", 1085., 1., 6.429, 81., 1., 0.286, 66.054, 0.061, 0.391, 
  4.931, 0.061, 0.017, 1.16, "", "", "", "", "", "", "", "", "", "", "", "", 
  "", "", "", "", "", "", "", "", "", "", "", "", "", "", 64.81, 
  1.6425859*^7, 11.833, 16.7, 2.486, 1.446, 1768.153, 38.4, 280.995, 6.1, "", 
  "", 5.818, "", 54.24, 0.398}, {"TCD", "Africa", "Chad", "2020-09-15", 
  1087., 2., 6., 81., 0., 0.286, 66.176, 0.122, 0.365, 4.931, 0., 0.017, 
  1.14, "", "", "", "", "", "", "", "", "", "", "", "", "", "", "", "", "", 
  "", "", "", "", "", "", "", "", "", 68.52, 1.6425859*^7, 11.833, 16.7, 
  2.486, 1.446, 1768.153, 38.4, 280.995, 6.1, "", "", 5.818, "", 54.24, 
  0.398}, {"TCD", "Africa", "Chad", "2020-09-16", 1090., 3., 6., 81., 0., 
  0.286, 66.359, 0.183, 0.365, 4.931, 0., 0.017, 1.13, "", "", "", "", "", 
  "", "", "", "", "", "", "", "", "", "", "", "", "", "", "", "", "", "", "", 
  "", "", 68.52, 1.6425859*^7, 11.833, 16.7, 2.486, 1.446, 1768.153, 38.4, 
  280.995, 6.1, "", "", 5.818, "", 54.24, 0.398}, 
 {"TCD", "Africa", "Chad", "2020-09-17", 1115., 25., 9.143, 81., 0., 0.286, 
  67.881, 1.522, 0.557, 4.931, 0., 0.017, 1.12, "", "", "", "", "", "", "", 
  "", "", "", "", "", "", "", "", "", "", "", "", "", "", "", "", "", "", "", 
  68.52, 1.6425859*^7, 11.833, 16.7, 2.486, 1.446, 1768.153, 38.4, 280.995, 
  6.1, "", "", 5.818, "", 54.24, 0.398}, {"TCD", "Africa", "Chad", 
  "2020-09-18", 1147., 32., 9.429, 81., 0., 0.286, 69.829, 1.948, 0.574, 
  4.931, 0., 0.017, 1.11, "", "", "", "", "", "", "", "", "", "", "", "", "", 
  "", "", "", "", "", "", "", "", "", "", "", "", "", 76.85, 1.6425859*^7, 
  11.833, 16.7, 2.486, 1.446, 1768.153, 38.4, 280.995, 6.1, "", "", 5.818, 
  "", 54.24, 0.398}, {"TCD", "Africa", "Chad", "2020-09-19", 1149., 2., 
  9.429, 81., 0., 0.143, 69.951, 0.122, 0.574, 4.931, 0., 0.009, 1.09, "", 
  "", "", "", "", "", "", "", "", "", "", "", "", "", "", "", "", "", "", "", 
  "", "", "", "", "", "", 76.85, 1.6425859*^7, 11.833, 16.7, 2.486, 1.446, 
  1768.153, 38.4, 280.995, 6.1, "", "", 5.818, "", 54.24, 0.398}, 
 {"TCD", "Africa", "Chad", "2020-09-20", 1151., 2., 9.571, 81., 0., 0.143, 
  70.072, 0.122, 0.583, 4.931, 0., 0.009, 1.07, "", "", "", "", "", "", "", 
  "", "", "", "", "", "", "", "", "", "", "", "", "", "", "", "", "", "", "", 
  76.85, 1.6425859*^7, 11.833, 16.7, 2.486, 1.446, 1768.153, 38.4, 280.995, 
  6.1, "", "", 5.818, "", 54.24, 0.398}, {"TCD", "Africa", "Chad", 
  "2020-09-21", 1153., 2., 9.714, 81., 0., 0., 70.194, 0.122, 0.591, 4.931, 
  0., 0., 1.06, "", "", "", "", "", "", "", "", "", "", "", "", "", "", "", 
  "", "", "", "", "", "", "", "", "", "", "", 76.85, 1.6425859*^7, 11.833, 
  16.7, 2.486, 1.446, 1768.153, 38.4, 280.995, 6.1, "", "", 5.818, "", 54.24, 
  0.398}, {"TCD", "Africa", "Chad", "2020-09-22", 1155., 2., 9.714, 81., 0., 
  0., 70.316, 0.122, 0.591, 4.931, 0., 0., 1.05, "", "", "", "", "", "", "", 
  "", "", "", "", "", "", "", "", "", "", "", "", "", "", "", "", "", "", "", 
  76.85, 1.6425859*^7, 11.833, 16.7, 2.486, 1.446, 1768.153, 38.4, 280.995, 
  6.1, "", "", 5.818, "", 54.24, 0.398}, {"TCD", "Africa", "Chad", 
  "2020-09-23", 1164., 9., 10.571, 82., 1., 0.143, 70.864, 0.548, 0.644, 
  4.992, 0.061, 0.009, 1.04, "", "", "", "", "", "", "", "", "", "", "", "", 
  "", "", "", "", "", "", "", "", "", "", "", "", "", "", 76.85, 
  1.6425859*^7, 11.833, 16.7, 2.486, 1.446, 1768.153, 38.4, 280.995, 6.1, "", 
  "", 5.818, "", 54.24, 0.398}, {"TCD", "Africa", "Chad", "2020-09-24", 
  1171., 7., 8., 82., 0., 0.143, 71.29, 0.426, 0.487, 4.992, 0., 0.009, 1.04, 
  "", "", "", "", "", "", "", "", "", "", "", "", "", "", "", "", "", "", "", 
  "", "", "", "", "", "", "", 76.85, 1.6425859*^7, 11.833, 16.7, 2.486, 
  1.446, 1768.153, 38.4, 280.995, 6.1, "", "", 5.818, "", 54.24, 0.398}, 
 {"TCD", "Africa", "Chad", "2020-09-25", 1175., 4., 4., 83., 1., 0.286, 
  71.534, 0.244, 0.244, 5.053, 0.061, 0.017, 1.03, "", "", "", "", "", "", 
  "", "", "", "", "", "", "", "", "", "", "", "", "", "", "", "", "", "", "", 
  "", 76.85, 1.6425859*^7, 11.833, 16.7, 2.486, 1.446, 1768.153, 38.4, 
  280.995, 6.1, "", "", 5.818, "", 54.24, 0.398}, 
 {"TCD", "Africa", "Chad", "2020-09-26", 1177., 2., 4., 83., 0., 0.286, 
  71.655, 0.122, 0.244, 5.053, 0., 0.017, 1.04, "", "", "", "", "", "", "", 
  "", "", "", "", "", "", "", "", "", "", "", "", "", "", "", "", "", "", "", 
  76.85, 1.6425859*^7, 11.833, 16.7, 2.486, 1.446, 1768.153, 38.4, 280.995, 
  6.1, "", "", 5.818, "", 54.24, 0.398}, {"TCD", "Africa", "Chad", 
  "2020-09-27", 1178., 1., 3.857, 84., 1., 0.429, 71.716, 0.061, 0.235, 
  5.114, 0.061, 0.026, 1.05, "", "", "", "", "", "", "", "", "", "", "", "", 
  "", "", "", "", "", "", "", "", "", "", "", "", "", "", 76.85, 
  1.6425859*^7, 11.833, 16.7, 2.486, 1.446, 1768.153, 38.4, 280.995, 6.1, "", 
  "", 5.818, "", 54.24, 0.398}, {"TCD", "Africa", "Chad", "2020-09-28", 
  1185., 7., 4.571, 85., 1., 0.571, 72.142, 0.426, 0.278, 5.175, 0.061, 
  0.035, 1.06, "", "", "", "", "", "", "", "", "", "", "", "", "", "", "", 
  "", "", "", "", "", "", "", "", "", "", "", 76.85, 1.6425859*^7, 11.833, 
  16.7, 2.486, 1.446, 1768.153, 38.4, 280.995, 6.1, "", "", 5.818, "", 54.24, 
  0.398}, {"TCD", "Africa", "Chad", "2020-09-29", 1193., 8., 5.429, 85., 0., 
  0.571, 72.629, 0.487, 0.33, 5.175, 0., 0.035, 1.07, "", "", "", "", "", "", 
  "", "", "", "", "", "", "", "", "", "", "", "", "", "", "", "", "", "", "", 
  "", 76.85, 1.6425859*^7, 11.833, 16.7, 2.486, 1.446, 1768.153, 38.4, 
  280.995, 6.1, "", "", 5.818, "", 54.24, 0.398}, 
 {"TCD", "Africa", "Chad", "2020-09-30", 1200., 7., 5.143, 85., 0., 0.429, 
  73.056, 0.426, 0.313, 5.175, 0., 0.026, 1.08, "", "", "", "", "", "", "", 
  "", "", "", "", "", "", "", "", "", "", "", "", "", "", "", "", "", "", "", 
  76.85, 1.6425859*^7, 11.833, 16.7, 2.486, 1.446, 1768.153, 38.4, 280.995, 
  6.1, "", "", 5.818, "", 54.24, 0.398}, {"TCD", "Africa", "Chad", 
  "2020-10-01", 1203., 3., 4.571, 85., 0., 0.429, 73.238, 0.183, 0.278, 
  5.175, 0., 0.026, 1.08, "", "", "", "", "", "", "", "", "", "", "", "", "", 
  "", "", "", "", "", "", "", "", "", "", "", "", "", 73.15, 1.6425859*^7, 
  11.833, 16.7, 2.486, 1.446, 1768.153, 38.4, 280.995, 6.1, "", "", 5.818, 
  "", 54.24, 0.398}, {"TCD", "Africa", "Chad", "2020-10-02", 1211., 8., 
  5.143, 85., 0., 0.286, 73.725, 0.487, 0.313, 5.175, 0., 0.017, 1.09, "", 
  "", "", "", "", "", "", "", "", "", "", "", "", "", "", "", "", "", "", "", 
  "", "", "", "", "", "", 73.15, 1.6425859*^7, 11.833, 16.7, 2.486, 1.446, 
  1768.153, 38.4, 280.995, 6.1, "", "", 5.818, "", 54.24, 0.398}, 
 {"TCD", "Africa", "Chad", "2020-10-03", 1214., 3., 5.286, 85., 0., 0.286, 
  73.908, 0.183, 0.322, 5.175, 0., 0.017, 1.11, "", "", "", "", "", "", "", 
  "", "", "", "", "", "", "", "", "", "", "", "", "", "", "", "", "", "", "", 
  73.15, 1.6425859*^7, 11.833, 16.7, 2.486, 1.446, 1768.153, 38.4, 280.995, 
  6.1, "", "", 5.818, "", 54.24, 0.398}, {"TCD", "Africa", "Chad", 
  "2020-10-04", 1217., 3., 5.571, 86., 1., 0.286, 74.09, 0.183, 0.339, 5.236, 
  0.061, 0.017, 1.12, "", "", "", "", "", "", "", "", "", "", "", "", "", "", 
  "", "", "", "", "", "", "", "", "", "", "", "", 73.15, 1.6425859*^7, 
  11.833, 16.7, 2.486, 1.446, 1768.153, 38.4, 280.995, 6.1, "", "", 5.818, 
  "", 54.24, 0.398}, {"TCD", "Africa", "Chad", "2020-10-05", 1223., 6., 
  5.429, 86., 0., 0.143, 74.456, 0.365, 0.33, 5.236, 0., 0.009, 1.14, "", "", 
  "", "", "", "", "", "", "", "", "", "", "", "", "", "", "", "", "", "", "", 
  "", "", "", "", "", 73.15, 1.6425859*^7, 11.833, 16.7, 2.486, 1.446, 
  1768.153, 38.4, 280.995, 6.1, "", "", 5.818, "", 54.24, 0.398}, 
 {"TCD", "Africa", "Chad", "2020-10-06", 1238., 15., 6.429, 88., 2., 0.429, 
  75.369, 0.913, 0.391, 5.357, 0.122, 0.026, 1.16, "", "", "", "", "", "", 
  "", "", "", "", "", "", "", "", "", "", "", "", "", "", "", "", "", "", "", 
  "", 73.15, 1.6425859*^7, 11.833, 16.7, 2.486, 1.446, 1768.153, 38.4, 
  280.995, 6.1, "", "", 5.818, "", 54.24, 0.398}, 
 {"TCD", "Africa", "Chad", "2020-10-07", 1251., 13., 7.286, 89., 1., 0.571, 
  76.16, 0.791, 0.444, 5.418, 0.061, 0.035, 1.16, "", "", "", "", "", "", "", 
  "", "", "", "", "", "", "", "", "", "", "", "", "", "", "", "", "", "", "", 
  73.15, 1.6425859*^7, 11.833, 16.7, 2.486, 1.446, 1768.153, 38.4, 280.995, 
  6.1, "", "", 5.818, "", 54.24, 0.398}, {"TCD", "Africa", "Chad", 
  "2020-10-08", 1262., 11., 8.429, 89., 0., 0.571, 76.83, 0.67, 0.513, 5.418, 
  0., 0.035, 1.16, "", "", "", "", "", "", "", "", "", "", "", "", "", "", 
  "", "", "", "", "", "", "", "", "", "", "", "", 73.15, 1.6425859*^7, 
  11.833, 16.7, 2.486, 1.446, 1768.153, 38.4, 280.995, 6.1, "", "", 5.818, 
  "", 54.24, 0.398}, {"TCD", "Africa", "Chad", "2020-10-09", 1274., 12., 9., 
  90., 1., 0.714, 77.561, 0.731, 0.548, 5.479, 0.061, 0.043, 1.15, "", "", 
  "", "", "", "", "", "", "", "", "", "", "", "", "", "", "", "", "", "", "", 
  "", "", "", "", "", 73.15, 1.6425859*^7, 11.833, 16.7, 2.486, 1.446, 
  1768.153, 38.4, 280.995, 6.1, "", "", 5.818, "", 54.24, 0.398}, 
 {"TCD", "Africa", "Chad", "2020-10-10", 1291., 17., 11., 92., 2., 1., 
  78.596, 1.035, 0.67, 5.601, 0.122, 0.061, 1.15, "", "", "", "", "", "", "", 
  "", "", "", "", "", "", "", "", "", "", "", "", "", "", "", "", "", "", "", 
  73.15, 1.6425859*^7, 11.833, 16.7, 2.486, 1.446, 1768.153, 38.4, 280.995, 
  6.1, "", "", 5.818, "", 54.24, 0.398}, {"TCD", "Africa", "Chad", 
  "2020-10-11", 1304., 13., 12.429, 92., 0., 0.857, 79.387, 0.791, 0.757, 
  5.601, 0., 0.052, 1.14, "", "", "", "", "", "", "", "", "", "", "", "", "", 
  "", "", "", "", "", "", "", "", "", "", "", "", "", 73.15, 1.6425859*^7, 
  11.833, 16.7, 2.486, 1.446, 1768.153, 38.4, 280.995, 6.1, "", "", 5.818, 
  "", 54.24, 0.398}, {"TCD", "Africa", "Chad", "2020-10-12", 1308., 4., 
  12.143, 92., 0., 0.857, 79.631, 0.244, 0.739, 5.601, 0., 0.052, 1.13, "", 
  "", "", "", "", "", "", "", "", "", "", "", "", "", "", "", "", "", "", "", 
  "", "", "", "", "", "", 73.15, 1.6425859*^7, 11.833, 16.7, 2.486, 1.446, 
  1768.153, 38.4, 280.995, 6.1, "", "", 5.818, "", 54.24, 0.398}, 
 {"TCD", "Africa", "Chad", "2020-10-13", 1321., 13., 11.857, 92., 0., 0.571, 
  80.422, 0.791, 0.722, 5.601, 0., 0.035, 1.12, "", "", "", "", "", "", "", 
  "", "", "", "", "", "", "", "", "", "", "", "", "", "", "", "", "", "", "", 
  73.15, 1.6425859*^7, 11.833, 16.7, 2.486, 1.446, 1768.153, 38.4, 280.995, 
  6.1, "", "", 5.818, "", 54.24, 0.398}, {"TCD", "Africa", "Chad", 
  "2020-10-14", 1329., 8., 11.143, 92., 0., 0.429, 80.909, 0.487, 0.678, 
  5.601, 0., 0.026, 1.11, "", "", "", "", "", "", "", "", "", "", "", "", "", 
  "", "", "", "", "", "", "", "", "", "", "", "", "", 73.15, 1.6425859*^7, 
  11.833, 16.7, 2.486, 1.446, 1768.153, 38.4, 280.995, 6.1, "", "", 5.818, 
  "", 54.24, 0.398}, {"TCD", "Africa", "Chad", "2020-10-15", 1350., 21., 
  12.571, 92., 0., 0.429, 82.187, 1.278, 0.765, 5.601, 0., 0.026, 1.1, "", 
  "", "", "", "", "", "", "", "", "", "", "", "", "", "", "", "", "", "", "", 
  "", "", "", "", "", "", 73.15, 1.6425859*^7, 11.833, 16.7, 2.486, 1.446, 
  1768.153, 38.4, 280.995, 6.1, "", "", 5.818, "", 54.24, 0.398}, 
 {"TCD", "Africa", "Chad", "2020-10-16", 1361., 11., 12.429, 93., 1., 0.429, 
  82.857, 0.67, 0.757, 5.662, 0.061, 0.026, 1.08, "", "", "", "", "", "", "", 
  "", "", "", "", "", "", "", "", "", "", "", "", "", "", "", "", "", "", "", 
  74.07, 1.6425859*^7, 11.833, 16.7, 2.486, 1.446, 1768.153, 38.4, 280.995, 
  6.1, "", "", 5.818, "", 54.24, 0.398}, {"TCD", "Africa", "Chad", 
  "2020-10-17", 1365., 4., 10.571, 93., 0., 0.143, 83.101, 0.244, 0.644, 
  5.662, 0., 0.009, 1.07, "", "", "", "", "", "", "", "", "", "", "", "", "", 
  "", "", "", "", "", "", "", "", "", "", "", "", "", 74.07, 1.6425859*^7, 
  11.833, 16.7, 2.486, 1.446, 1768.153, 38.4, 280.995, 6.1, "", "", 5.818, 
  "", 54.24, 0.398}, {"TCD", "Africa", "Chad", "2020-10-18", 1379., 14., 
  10.714, 93., 0., 0.143, 83.953, 0.852, 0.652, 5.662, 0., 0.009, 1.06, "", 
  "", "", "", "", "", "", "", "", "", "", "", "", "", "", "", "", "", "", "", 
  "", "", "", "", "", "", 74.07, 1.6425859*^7, 11.833, 16.7, 2.486, 1.446, 
  1768.153, 38.4, 280.995, 6.1, "", "", 5.818, "", 54.24, 0.398}, 
 {"TCD", "Africa", "Chad", "2020-10-19", 1390., 11., 11.714, 93., 0., 0.143, 
  84.623, 0.67, 0.713, 5.662, 0., 0.009, 1.05, "", "", "", "", "", "", "", 
  "", "", "", "", "", "", "", "", "", "", "", "", "", "", "", "", "", "", "", 
  74.07, 1.6425859*^7, 11.833, 16.7, 2.486, 1.446, 1768.153, 38.4, 280.995, 
  6.1, "", "", 5.818, "", 54.24, 0.398}, {"TCD", "Africa", "Chad", 
  "2020-10-20", 1399., 9., 11.143, 93., 0., 0.143, 85.171, 0.548, 0.678, 
  5.662, 0., 0.009, 1.03, "", "", "", "", "", "", "", "", "", "", "", "", "", 
  "", "", "", "", "", "", "", "", "", "", "", "", "", 74.07, 1.6425859*^7, 
  11.833, 16.7, 2.486, 1.446, 1768.153, 38.4, 280.995, 6.1, "", "", 5.818, 
  "", 54.24, 0.398}, {"TCD", "Africa", "Chad", "2020-10-21", 1404., 5., 
  10.714, 96., 3., 0.571, 85.475, 0.304, 0.652, 5.844, 0.183, 0.035, 1.02, 
  "", "", "", "", "", "", "", "", "", "", "", "", "", "", "", "", "", "", "", 
  "", "", "", "", "", "", "", 74.07, 1.6425859*^7, 11.833, 16.7, 2.486, 
  1.446, 1768.153, 38.4, 280.995, 6.1, "", "", 5.818, "", 54.24, 0.398}, 
 {"TCD", "Africa", "Chad", "2020-10-22", 1410., 6., 8.571, 96., 0., 0.571, 
  85.84, 0.365, 0.522, 5.844, 0., 0.035, 1.02, "", "", "", "", "", "", "", 
  "", "", "", "", "", "", "", "", "", "", "", "", "", "", "", "", "", "", "", 
  74.07, 1.6425859*^7, 11.833, 16.7, 2.486, 1.446, 1768.153, 38.4, 280.995, 
  6.1, "", "", 5.818, "", 54.24, 0.398}, {"TCD", "Africa", "Chad", 
  "2020-10-23", 1423., 13., 8.857, 96., 0., 0.429, 86.632, 0.791, 0.539, 
  5.844, 0., 0.026, 1.01, "", "", "", "", "", "", "", "", "", "", "", "", "", 
  "", "", "", "", "", "", "", "", "", "", "", "", "", 74.07, 1.6425859*^7, 
  11.833, 16.7, 2.486, 1.446, 1768.153, 38.4, 280.995, 6.1, "", "", 5.818, 
  "", 54.24, 0.398}, {"TCD", "Africa", "Chad", "2020-10-24", 1434., 11., 
  9.857, 96., 0., 0.429, 87.301, 0.67, 0.6, 5.844, 0., 0.026, 1.01, "", "", 
  "", "", "", "", "", "", "", "", "", "", "", "", "", "", "", "", "", "", "", 
  "", "", "", "", "", 74.07, 1.6425859*^7, 11.833, 16.7, 2.486, 1.446, 
  1768.153, 38.4, 280.995, 6.1, "", "", 5.818, "", 54.24, 0.398}, 
 {"TCD", "Africa", "Chad", "2020-10-25", 1437., 3., 8.286, 96., 0., 0.429, 
  87.484, 0.183, 0.504, 5.844, 0., 0.026, 1., "", "", "", "", "", "", "", "", 
  "", "", "", "", "", "", "", "", "", "", "", "", "", "", "", "", "", "", 
  74.07, 1.6425859*^7, 11.833, 16.7, 2.486, 1.446, 1768.153, 38.4, 280.995, 
  6.1, "", "", 5.818, "", 54.24, 0.398}, {"TCD", "Africa", "Chad", 
  "2020-10-26", 1441., 4., 7.286, 96., 0., 0.429, 87.728, 0.244, 0.444, 
  5.844, 0., 0.026, 1., "", "", "", "", "", "", "", "", "", "", "", "", "", 
  "", "", "", "", "", "", "", "", "", "", "", "", "", 74.07, 1.6425859*^7, 
  11.833, 16.7, 2.486, 1.446, 1768.153, 38.4, 280.995, 6.1, "", "", 5.818, 
  "", 54.24, 0.398}, {"TCD", "Africa", "Chad", "2020-10-27", 1460., 19., 
  8.714, 96., 0., 0.429, 88.884, 1.157, 0.531, 5.844, 0., 0.026, 1., "", "", 
  "", "", "", "", "", "", "", "", "", "", "", "", "", "", "", "", "", "", "", 
  "", "", "", "", "", 74.07, 1.6425859*^7, 11.833, 16.7, 2.486, 1.446, 
  1768.153, 38.4, 280.995, 6.1, "", "", 5.818, "", 54.24, 0.398}, 
 {"TCD", "Africa", "Chad", "2020-10-28", 1468., 8., 9.143, 97., 1., 0.143, 
  89.371, 0.487, 0.557, 5.905, 0.061, 0.009, 1., "", "", "", "", "", "", "", 
  "", "", "", "", "", "", "", "", "", "", "", "", "", "", "", "", "", "", "", 
  74.07, 1.6425859*^7, 11.833, 16.7, 2.486, 1.446, 1768.153, 38.4, 280.995, 
  6.1, "", "", 5.818, "", 54.24, 0.398}, {"TCD", "Africa", "Chad", 
  "2020-10-29", 1473., 5., 9., 97., 0., 0.143, 89.676, 0.304, 0.548, 5.905, 
  0., 0.009, 0.99, "", "", "", "", "", "", "", "", "", "", "", "", "", "", 
  "", "", "", "", "", "", "", "", "", "", "", "", 74.07, 1.6425859*^7, 
  11.833, 16.7, 2.486, 1.446, 1768.153, 38.4, 280.995, 6.1, "", "", 5.818, 
  "", 54.24, 0.398}, {"TCD", "Africa", "Chad", "2020-10-30", 1483., 10., 
  8.571, 98., 1., 0.286, 90.284, 0.609, 0.522, 5.966, 0.061, 0.017, 0.99, "", 
  "", "", "", "", "", "", "", "", "", "", "", "", "", "", "", "", "", "", "", 
  "", "", "", "", "", "", 74.07, 1.6425859*^7, 11.833, 16.7, 2.486, 1.446, 
  1768.153, 38.4, 280.995, 6.1, "", "", 5.818, "", 54.24, 0.398}, 
 {"TCD", "Africa", "Chad", "2020-10-31", 1483., 0., 7., 98., 0., 0.286, 
  90.284, 0., 0.426, 5.966, 0., 0.017, 0.99, "", "", "", "", "", "", "", "", 
  "", "", "", "", "", "", "", "", "", "", "", "", "", "", "", "", "", "", 
  70.37, 1.6425859*^7, 11.833, 16.7, 2.486, 1.446, 1768.153, 38.4, 280.995, 
  6.1, "", "", 5.818, "", 54.24, 0.398}, {"TCD", "Africa", "Chad", 
  "2020-11-01", 1498., 15., 8.714, 98., 0., 0.286, 91.198, 0.913, 0.531, 
  5.966, 0., 0.017, 0.99, "", "", "", "", "", "", "", "", "", "", "", "", "", 
  "", "", "", "", "", "", "", "", "", "", "", "", "", 70.37, 1.6425859*^7, 
  11.833, 16.7, 2.486, 1.446, 1768.153, 38.4, 280.995, 6.1, "", "", 5.818, 
  "", 54.24, 0.398}, {"TCD", "Africa", "Chad", "2020-11-02", 1499., 1., 
  8.286, 98., 0., 0.286, 91.259, 0.061, 0.504, 5.966, 0., 0.017, 0.99, "", 
  "", "", "", "", "", "", "", "", "", "", "", "", "", "", "", "", "", "", "", 
  "", "", "", "", "", "", 70.37, 1.6425859*^7, 11.833, 16.7, 2.486, 1.446, 
  1768.153, 38.4, 280.995, 6.1, "", "", 5.818, "", 54.24, 0.398}, 
 {"TCD", "Africa", "Chad", "2020-11-03", 1513., 14., 7.571, 98., 0., 0.286, 
  92.111, 0.852, 0.461, 5.966, 0., 0.017, 0.99, "", "", "", "", "", "", "", 
  "", "", "", "", "", "", "", "", "", "", "", "", "", "", "", "", "", "", "", 
  70.37, 1.6425859*^7, 11.833, 16.7, 2.486, 1.446, 1768.153, 38.4, 280.995, 
  6.1, "", "", 5.818, "", 54.24, 0.398}, {"TCD", "Africa", "Chad", 
  "2020-11-04", 1517., 4., 7., 99., 1., 0.286, 92.354, 0.244, 0.426, 6.027, 
  0.061, 0.017, 0.98, "", "", "", "", "", "", "", "", "", "", "", "", "", "", 
  "", "", "", "", "", "", "", "", "", "", "", "", 70.37, 1.6425859*^7, 
  11.833, 16.7, 2.486, 1.446, 1768.153, 38.4, 280.995, 6.1, "", "", 5.818, 
  "", 54.24, 0.398}, {"TCD", "Africa", "Chad", "2020-11-05", 1529., 12., 8., 
  99., 0., 0.286, 93.085, 0.731, 0.487, 6.027, 0., 0.017, 0.98, "", "", "", 
  "", "", "", "", "", "", "", "", "", "", "", "", "", "", "", "", "", "", "", 
  "", "", "", "", 70.37, 1.6425859*^7, 11.833, 16.7, 2.486, 1.446, 1768.153, 
  38.4, 280.995, 6.1, "", "", 5.818, "", 54.24, 0.398}, 
 {"TCD", "Africa", "Chad", "2020-11-06", 1538., 9., 7.857, 99., 0., 0.143, 
  93.633, 0.548, 0.478, 6.027, 0., 0.009, 0.98, "", "", "", "", "", "", "", 
  "", "", "", "", "", "", "", "", "", "", "", "", "", "", "", "", "", "", "", 
  70.37, 1.6425859*^7, 11.833, 16.7, 2.486, 1.446, 1768.153, 38.4, 280.995, 
  6.1, "", "", 5.818, "", 54.24, 0.398}, {"TCD", "Africa", "Chad", 
  "2020-11-07", 1543., 5., 8.571, 99., 0., 0.143, 93.937, 0.304, 0.522, 
  6.027, 0., 0.009, 0.98, "", "", "", "", "", "", "", "", "", "", "", "", "", 
  "", "", "", "", "", "", "", "", "", "", "", "", "", 70.37, 1.6425859*^7, 
  11.833, 16.7, 2.486, 1.446, 1768.153, 38.4, 280.995, 6.1, "", "", 5.818, 
  "", 54.24, 0.398}, {"TCD", "Africa", "Chad", "2020-11-08", 1547., 4., 7., 
  99., 0., 0.143, 94.181, 0.244, 0.426, 6.027, 0., 0.009, 0.98, "", "", "", 
  "", "", "", "", "", "", "", "", "", "", "", "", "", "", "", "", "", "", "", 
  "", "", "", "", 70.37, 1.6425859*^7, 11.833, 16.7, 2.486, 1.446, 1768.153, 
  38.4, 280.995, 6.1, "", "", 5.818, "", 54.24, 0.398}, 
 {"TCD", "Africa", "Chad", "2020-11-09", 1551., 4., 7.429, 99., 0., 0.143, 
  94.424, 0.244, 0.452, 6.027, 0., 0.009, 0.98, "", "", "", "", "", "", "", 
  "", "", "", "", "", "", "", "", "", "", "", "", "", "", "", "", "", "", "", 
  70.37, 1.6425859*^7, 11.833, 16.7, 2.486, 1.446, 1768.153, 38.4, 280.995, 
  6.1, "", "", 5.818, "", 54.24, 0.398}, {"TCD", "Africa", "Chad", 
  "2020-11-10", 1561., 10., 6.857, 99., 0., 0.143, 95.033, 0.609, 0.417, 
  6.027, 0., 0.009, 0.98, "", "", "", "", "", "", "", "", "", "", "", "", "", 
  "", "", "", "", "", "", "", "", "", "", "", "", "", 70.37, 1.6425859*^7, 
  11.833, 16.7, 2.486, 1.446, 1768.153, 38.4, 280.995, 6.1, "", "", 5.818, 
  "", 54.24, 0.398}, {"TCD", "Africa", "Chad", "2020-11-11", 1565., 4., 
  6.857, 99., 0., 0., 95.277, 0.244, 0.417, 6.027, 0., 0., 0.99, "", "", "", 
  "", "", "", "", "", "", "", "", "", "", "", "", "", "", "", "", "", "", "", 
  "", "", "", "", 70.37, 1.6425859*^7, 11.833, 16.7, 2.486, 1.446, 1768.153, 
  38.4, 280.995, 6.1, "", "", 5.818, "", 54.24, 0.398}, 
 {"TCD", "Africa", "Chad", "2020-11-12", 1578., 13., 7., 100., 1., 0.143, 
  96.068, 0.791, 0.426, 6.088, 0.061, 0.009, 0.99, "", "", "", "", "", "", 
  "", "", "", "", "", "", "", "", "", "", "", "", "", "", "", "", "", "", "", 
  "", 70.37, 1.6425859*^7, 11.833, 16.7, 2.486, 1.446, 1768.153, 38.4, 
  280.995, 6.1, "", "", 5.818, "", 54.24, 0.398}, 
 {"TCD", "Africa", "Chad", "2020-11-13", 1589., 11., 7.286, 100., 0., 0.143, 
  96.738, 0.67, 0.444, 6.088, 0., 0.009, 0.99, "", "", "", "", "", "", "", 
  "", "", "", "", "", "", "", "", "", "", "", "", "", "", "", "", "", "", "", 
  70.37, 1.6425859*^7, 11.833, 16.7, 2.486, 1.446, 1768.153, 38.4, 280.995, 
  6.1, "", "", 5.818, "", 54.24, 0.398}, {"TCD", "Africa", "Chad", 
  "2020-11-14", 1591., 2., 6.857, 100., 0., 0.143, 96.859, 0.122, 0.417, 
  6.088, 0., 0.009, 0.99, "", "", "", "", "", "", "", "", "", "", "", "", "", 
  "", "", "", "", "", "", "", "", "", "", "", "", "", 70.37, 1.6425859*^7, 
  11.833, 16.7, 2.486, 1.446, 1768.153, 38.4, 280.995, 6.1, "", "", 5.818, 
  "", 54.24, 0.398}, {"TCD", "Africa", "Chad", "2020-11-15", 1597., 6., 
  7.143, 101., 1., 0.286, 97.225, 0.365, 0.435, 6.149, 0.061, 0.017, 0.99, 
  "", "", "", "", "", "", "", "", "", "", "", "", "", "", "", "", "", "", "", 
  "", "", "", "", "", "", "", 70.37, 1.6425859*^7, 11.833, 16.7, 2.486, 
  1.446, 1768.153, 38.4, 280.995, 6.1, "", "", 5.818, "", 54.24, 0.398}, 
 {"TCD", "Africa", "Chad", "2020-11-16", 1603., 6., 7.429, 101., 0., 0.286, 
  97.59, 0.365, 0.452, 6.149, 0., 0.017, 0.99, "", "", "", "", "", "", "", 
  "", "", "", "", "", "", "", "", "", "", "", "", "", "", "", "", "", "", "", 
  70.37, 1.6425859*^7, 11.833, 16.7, 2.486, 1.446, 1768.153, 38.4, 280.995, 
  6.1, "", "", 5.818, "", 54.24, 0.398}, {"TCD", "Africa", "Chad", 
  "2020-11-17", 1608., 5., 6.714, 101., 0., 0.286, 97.894, 0.304, 0.409, 
  6.149, 0., 0.017, 0.99, "", "", "", "", "", "", "", "", "", "", "", "", "", 
  "", "", "", "", "", "", "", "", "", "", "", "", "", 70.37, 1.6425859*^7, 
  11.833, 16.7, 2.486, 1.446, 1768.153, 38.4, 280.995, 6.1, "", "", 5.818, 
  "", 54.24, 0.398}, {"TCD", "Africa", "Chad", "2020-11-18", 1616., 8., 
  7.286, 101., 0., 0.286, 98.381, 0.487, 0.444, 6.149, 0., 0.017, 1., "", "", 
  "", "", "", "", "", "", "", "", "", "", "", "", "", "", "", "", "", "", "", 
  "", "", "", "", "", 70.37, 1.6425859*^7, 11.833, 16.7, 2.486, 1.446, 
  1768.153, 38.4, 280.995, 6.1, "", "", 5.818, "", 54.24, 0.398}, 
 {"TCD", "Africa", "Chad", "2020-11-19", 1620., 4., 6., 101., 0., 0.143, 
  98.625, 0.244, 0.365, 6.149, 0., 0.009, 1., "", "", "", "", "", "", "", "", 
  "", "", "", "", "", "", "", "", "", "", "", "", "", "", "", "", "", "", 
  70.37, 1.6425859*^7, 11.833, 16.7, 2.486, 1.446, 1768.153, 38.4, 280.995, 
  6.1, "", "", 5.818, "", 54.24, 0.398}, {"TCD", "Africa", "Chad", 
  "2020-11-20", 1626., 6., 5.286, 101., 0., 0.143, 98.99, 0.365, 0.322, 
  6.149, 0., 0.009, 1.01, "", "", "", "", "", "", "", "", "", "", "", "", "", 
  "", "", "", "", "", "", "", "", "", "", "", "", "", 70.37, 1.6425859*^7, 
  11.833, 16.7, 2.486, 1.446, 1768.153, 38.4, 280.995, 6.1, "", "", 5.818, 
  "", 54.24, 0.398}, {"TCD", "Africa", "Chad", "2020-11-21", 1633., 7., 6., 
  101., 0., 0.143, 99.416, 0.426, 0.365, 6.149, 0., 0.009, 1.01, "", "", "", 
  "", "", "", "", "", "", "", "", "", "", "", "", "", "", "", "", "", "", "", 
  "", "", "", "", 70.37, 1.6425859*^7, 11.833, 16.7, 2.486, 1.446, 1768.153, 
  38.4, 280.995, 6.1, "", "", 5.818, "", 54.24, 0.398}, 
 {"TCD", "Africa", "Chad", "2020-11-22", 1642., 9., 6.429, 101., 0., 0., 
  99.964, 0.548, 0.391, 6.149, 0., 0., 1.02, "", "", "", "", "", "", "", "", 
  "", "", "", "", "", "", "", "", "", "", "", "", "", "", "", "", "", "", 
  70.37, 1.6425859*^7, 11.833, 16.7, 2.486, 1.446, 1768.153, 38.4, 280.995, 
  6.1, "", "", 5.818, "", 54.24, 0.398}, {"TCD", "Africa", "Chad", 
  "2020-11-23", 1648., 6., 6.429, 101., 0., 0., 100.33, 0.365, 0.391, 6.149, 
  0., 0., 1.03, "", "", "", "", "", "", "", "", "", "", "", "", "", "", "", 
  "", "", "", "", "", "", "", "", "", "", "", 70.37, 1.6425859*^7, 11.833, 
  16.7, 2.486, 1.446, 1768.153, 38.4, 280.995, 6.1, "", "", 5.818, "", 54.24, 
  0.398}, {"TCD", "Africa", "Chad", "2020-11-24", 1649., 1., 5.857, 101., 0., 
  0., 100.39, 0.061, 0.357, 6.149, 0., 0., 1.03, "", "", "", "", "", "", "", 
  "", "", "", "", "", "", "", "", "", "", "", "", "", "", "", "", "", "", "", 
  70.37, 1.6425859*^7, 11.833, 16.7, 2.486, 1.446, 1768.153, 38.4, 280.995, 
  6.1, "", "", 5.818, "", 54.24, 0.398}, {"TCD", "Africa", "Chad", 
  "2020-11-25", 1655., 6., 5.571, 101., 0., 0., 100.756, 0.365, 0.339, 6.149, 
  0., 0., 1.04, "", "", "", "", "", "", "", "", "", "", "", "", "", "", "", 
  "", "", "", "", "", "", "", "", "", "", "", 70.37, 1.6425859*^7, 11.833, 
  16.7, 2.486, 1.446, 1768.153, 38.4, 280.995, 6.1, "", "", 5.818, "", 54.24, 
  0.398}, {"TCD", "Africa", "Chad", "2020-11-26", 1661., 6., 5.857, 101., 0., 
  0., 101.121, 0.365, 0.357, 6.149, 0., 0., 1.05, "", "", "", "", "", "", "", 
  "", "", "", "", "", "", "", "", "", "", "", "", "", "", "", "", "", "", "", 
  70.37, 1.6425859*^7, 11.833, 16.7, 2.486, 1.446, 1768.153, 38.4, 280.995, 
  6.1, "", "", 5.818, "", 54.24, 0.398}, {"TCD", "Africa", "Chad", 
  "2020-11-27", 1663., 2., 5.286, 101., 0., 0., 101.243, 0.122, 0.322, 6.149, 
  0., 0., 1.06, "", "", "", "", "", "", "", "", "", "", "", "", "", "", "", 
  "", "", "", "", "", "", "", "", "", "", "", 70.37, 1.6425859*^7, 11.833, 
  16.7, 2.486, 1.446, 1768.153, 38.4, 280.995, 6.1, "", "", 5.818, "", 54.24, 
  0.398}, {"TCD", "Africa", "Chad", "2020-11-28", 1663., 0., 4.286, 101., 0., 
  0., 101.243, 0., 0.261, 6.149, 0., 0., 1.08, "", "", "", "", "", "", "", 
  "", "", "", "", "", "", "", "", "", "", "", "", "", "", "", "", "", "", "", 
  70.37, 1.6425859*^7, 11.833, 16.7, 2.486, 1.446, 1768.153, 38.4, 280.995, 
  6.1, "", "", 5.818, "", 54.24, 0.398}, {"TCD", "Africa", "Chad", 
  "2020-11-29", 1682., 19., 5.714, 101., 0., 0., 102.4, 1.157, 0.348, 6.149, 
  0., 0., 1.11, "", "", "", "", "", "", "", "", "", "", "", "", "", "", "", 
  "", "", "", "", "", "", "", "", "", "", "", 70.37, 1.6425859*^7, 11.833, 
  16.7, 2.486, 1.446, 1768.153, 38.4, 280.995, 6.1, "", "", 5.818, "", 54.24, 
  0.398}, {"TCD", "Africa", "Chad", "2020-11-30", 1688., 6., 5.714, 101., 0., 
  0., 102.765, 0.365, 0.348, 6.149, 0., 0., 1.11, "", "", "", "", "", "", "", 
  "", "", "", "", "", "", "", "", "", "", "", "", "", "", "", "", "", "", "", 
  70.37, 1.6425859*^7, 11.833, 16.7, 2.486, 1.446, 1768.153, 38.4, 280.995, 
  6.1, "", "", 5.818, "", 54.24, 0.398}, {"TCD", "Africa", "Chad", 
  "2020-12-01", 1700., 12., 7.286, 102., 1., 0.143, 103.495, 0.731, 0.444, 
  6.21, 0.061, 0.009, 1.11, "", "", "", "", "", "", "", "", "", "", "", "", 
  "", "", "", "", "", "", "", "", "", "", "", "", "", "", 70.37, 
  1.6425859*^7, 11.833, 16.7, 2.486, 1.446, 1768.153, 38.4, 280.995, 6.1, "", 
  "", 5.818, "", 54.24, 0.398}, {"TCD", "Africa", "Chad", "2020-12-02", 
  1705., 5., 7.143, 102., 0., 0.143, 103.8, 0.304, 0.435, 6.21, 0., 0.009, 
  1.11, "", "", "", "", "", "", "", "", "", "", "", "", "", "", "", "", "", 
  "", "", "", "", "", "", "", "", "", 70.37, 1.6425859*^7, 11.833, 16.7, 
  2.486, 1.446, 1768.153, 38.4, 280.995, 6.1, "", "", 5.818, "", 54.24, 
  0.398}, {"TCD", "Africa", "Chad", "2020-12-03", 1708., 3., 6.714, 102., 0., 
  0.143, 103.982, 0.183, 0.409, 6.21, 0., 0.009, 1.11, "", "", "", "", "", 
  "", "", "", "", "", "", "", "", "", "", "", "", "", "", "", "", "", "", "", 
  "", "", 70.37, 1.6425859*^7, 11.833, 16.7, 2.486, 1.446, 1768.153, 38.4, 
  280.995, 6.1, "", "", 5.818, "", 54.24, 0.398}, 
 {"TCD", "Africa", "Chad", "2020-12-04", 1719., 11., 8., 102., 0., 0.143, 
  104.652, 0.67, 0.487, 6.21, 0., 0.009, 1.12, "", "", "", "", "", "", "", 
  "", "", "", "", "", "", "", "", "", "", "", "", "", "", "", "", "", "", "", 
  70.37, 1.6425859*^7, 11.833, 16.7, 2.486, 1.446, 1768.153, 38.4, 280.995, 
  6.1, "", "", 5.818, "", 54.24, 0.398}, {"TCD", "Africa", "Chad", 
  "2020-12-05", 1722., 3., 8.429, 102., 0., 0.143, 104.835, 0.183, 0.513, 
  6.21, 0., 0.009, 1.12, "", "", "", "", "", "", "", "", "", "", "", "", "", 
  "", "", "", "", "", "", "", "", "", "", "", "", "", 70.37, 1.6425859*^7, 
  11.833, 16.7, 2.486, 1.446, 1768.153, 38.4, 280.995, 6.1, "", "", 5.818, 
  "", 54.24, 0.398}, {"TCD", "Africa", "Chad", "2020-12-06", 1725., 3., 
  6.143, 102., 0., 0.143, 105.017, 0.183, 0.374, 6.21, 0., 0.009, 1.13, "", 
  "", "", "", "", "", "", "", "", "", "", "", "", "", "", "", "", "", "", "", 
  "", "", "", "", "", "", 70.37, 1.6425859*^7, 11.833, 16.7, 2.486, 1.446, 
  1768.153, 38.4, 280.995, 6.1, "", "", 5.818, "", 54.24, 0.398}, 
 {"TCD", "Africa", "Chad", "2020-12-07", 1728., 3., 5.714, 102., 0., 0.143, 
  105.2, 0.183, 0.348, 6.21, 0., 0.009, 1.14, "", "", "", "", "", "", "", "", 
  "", "", "", "", "", "", "", "", "", "", "", "", "", "", "", "", "", "", 
  70.37, 1.6425859*^7, 11.833, 16.7, 2.486, 1.446, 1768.153, 38.4, 280.995, 
  6.1, "", "", 5.818, "", 54.24, 0.398}, {"TCD", "Africa", "Chad", 
  "2020-12-08", 1729., 1., 4.143, 102., 0., 0., 105.261, 0.061, 0.252, 6.21, 
  0., 0., 1.16, "", "", "", "", "", "", "", "", "", "", "", "", "", "", "", 
  "", "", "", "", "", "", "", "", "", "", "", 70.37, 1.6425859*^7, 11.833, 
  16.7, 2.486, 1.446, 1768.153, 38.4, 280.995, 6.1, "", "", 5.818, "", 54.24, 
  0.398}, {"TCD", "Africa", "Chad", "2020-12-09", 1732., 3., 3.857, 102., 0., 
  0., 105.443, 0.183, 0.235, 6.21, 0., 0., 1.19, "", "", "", "", "", "", "", 
  "", "", "", "", "", "", "", "", "", "", "", "", "", "", "", "", "", "", "", 
  70.37, 1.6425859*^7, 11.833, 16.7, 2.486, 1.446, 1768.153, 38.4, 280.995, 
  6.1, "", "", 5.818, "", 54.24, 0.398}, {"TCD", "Africa", "Chad", 
  "2020-12-10", 1739., 7., 4.429, 102., 0., 0., 105.87, 0.426, 0.27, 6.21, 
  0., 0., 1.22, "", "", "", "", "", "", "", "", "", "", "", "", "", "", "", 
  "", "", "", "", "", "", "", "", "", "", "", 70.37, 1.6425859*^7, 11.833, 
  16.7, 2.486, 1.446, 1768.153, 38.4, 280.995, 6.1, "", "", 5.818, "", 54.24, 
  0.398}, {"TCD", "Africa", "Chad", "2020-12-11", 1745., 6., 3.714, 102., 0., 
  0., 106.235, 0.365, 0.226, 6.21, 0., 0., 1.25, "", "", "", "", "", "", "", 
  "", "", "", "", "", "", "", "", "", "", "", "", "", "", "", "", "", "", "", 
  70.37, 1.6425859*^7, 11.833, 16.7, 2.486, 1.446, 1768.153, 38.4, 280.995, 
  6.1, "", "", 5.818, "", 54.24, 0.398}, {"TCD", "Africa", "Chad", 
  "2020-12-12", 1751., 6., 4.143, 102., 0., 0., 106.6, 0.365, 0.252, 6.21, 
  0., 0., 1.28, "", "", "", "", "", "", "", "", "", "", "", "", "", "", "", 
  "", "", "", "", "", "", "", "", "", "", "", 70.37, 1.6425859*^7, 11.833, 
  16.7, 2.486, 1.446, 1768.153, 38.4, 280.995, 6.1, "", "", 5.818, "", 54.24, 
  0.398}, {"TCD", "Africa", "Chad", "2020-12-13", 1770., 19., 6.429, 102., 
  0., 0., 107.757, 1.157, 0.391, 6.21, 0., 0., 1.31, "", "", "", "", "", "", 
  "", "", "", "", "", "", "", "", "", "", "", "", "", "", "", "", "", "", "", 
  "", 70.37, 1.6425859*^7, 11.833, 16.7, 2.486, 1.446, 1768.153, 38.4, 
  280.995, 6.1, "", "", 5.818, "", 54.24, 0.398}, 
 {"TCD", "Africa", "Chad", "2020-12-14", 1771., 1., 6.143, 102., 0., 0., 
  107.818, 0.061, 0.374, 6.21, 0., 0., 1.32, "", "", "", "", "", "", "", "", 
  "", "", "", "", "", "", "", "", "", "", "", "", "", "", "", "", "", "", 
  70.37, 1.6425859*^7, 11.833, 16.7, 2.486, 1.446, 1768.153, 38.4, 280.995, 
  6.1, "", "", 5.818, "", 54.24, 0.398}, {"TCD", "Africa", "Chad", 
  "2020-12-15", 1784., 13., 7.857, 102., 0., 0., 108.609, 0.791, 0.478, 6.21, 
  0., 0., 1.34, "", "", "", "", "", "", "", "", "", "", "", "", "", "", "", 
  "", "", "", "", "", "", "", "", "", "", "", 70.37, 1.6425859*^7, 11.833, 
  16.7, 2.486, 1.446, 1768.153, 38.4, 280.995, 6.1, "", "", 5.818, "", 54.24, 
  0.398}, {"TCD", "Africa", "Chad", "2020-12-16", 1800., 16., 9.714, 102., 
  0., 0., 109.583, 0.974, 0.591, 6.21, 0., 0., 1.36, "", "", "", "", "", "", 
  "", "", "", "", "", "", "", "", "", "", "", "", "", "", "", "", "", "", "", 
  "", 70.37, 1.6425859*^7, 11.833, 16.7, 2.486, 1.446, 1768.153, 38.4, 
  280.995, 6.1, "", "", 5.818, "", 54.24, 0.398}, 
 {"TCD", "Africa", "Chad", "2020-12-17", 1818., 18., 11.286, 102., 0., 0., 
  110.679, 1.096, 0.687, 6.21, 0., 0., 1.36, "", "", "", "", "", "", "", "", 
  "", "", "", "", "", "", "", "", "", "", "", "", "", "", "", "", "", "", 
  70.37, 1.6425859*^7, 11.833, 16.7, 2.486, 1.446, 1768.153, 38.4, 280.995, 
  6.1, "", "", 5.818, "", 54.24, 0.398}, {"TCD", "Africa", "Chad", 
  "2020-12-18", 1839., 21., 13.429, 102., 0., 0., 111.958, 1.278, 0.818, 
  6.21, 0., 0., 1.37, "", "", "", "", "", "", "", "", "", "", "", "", "", "", 
  "", "", "", "", "", "", "", "", "", "", "", "", 70.37, 1.6425859*^7, 
  11.833, 16.7, 2.486, 1.446, 1768.153, 38.4, 280.995, 6.1, "", "", 5.818, 
  "", 54.24, 0.398}, {"TCD", "Africa", "Chad", "2020-12-19", 1867., 28., 
  16.571, 102., 0., 0., 113.662, 1.705, 1.009, 6.21, 0., 0., 1.37, "", "", 
  "", "", "", "", "", "", "", "", "", "", "", "", "", "", "", "", "", "", "", 
  "", "", "", "", "", 70.37, 1.6425859*^7, 11.833, 16.7, 2.486, 1.446, 
  1768.153, 38.4, 280.995, 6.1, "", "", 5.818, "", 54.24, 0.398}, 
 {"TCD", "Africa", "Chad", "2020-12-20", 1890., 23., 17.143, 102., 0., 0., 
  115.062, 1.4, 1.044, 6.21, 0., 0., 1.35, "", "", "", "", "", "", "", "", 
  "", "", "", "", "", "", "", "", "", "", "", "", "", "", "", "", "", "", 
  70.37, 1.6425859*^7, 11.833, 16.7, 2.486, 1.446, 1768.153, 38.4, 280.995, 
  6.1, "", "", 5.818, "", 54.24, 0.398}, {"TCD", "Africa", "Chad", 
  "2020-12-21", 1902., 12., 18.714, 102., 0., 0., 115.793, 0.731, 1.139, 
  6.21, 0., 0., 1.34, "", "", "", "", "", "", "", "", "", "", "", "", "", "", 
  "", "", "", "", "", "", "", "", "", "", "", "", 70.37, 1.6425859*^7, 
  11.833, 16.7, 2.486, 1.446, 1768.153, 38.4, 280.995, 6.1, "", "", 5.818, 
  "", 54.24, 0.398}, {"TCD", "Africa", "Chad", "2020-12-22", 1916., 14., 
  18.857, 102., 0., 0., 116.645, 0.852, 1.148, 6.21, 0., 0., 1.33, "", "", 
  "", "", "", "", "", "", "", "", "", "", "", "", "", "", "", "", "", "", "", 
  "", "", "", "", "", 61.11, 1.6425859*^7, 11.833, 16.7, 2.486, 1.446, 
  1768.153, 38.4, 280.995, 6.1, "", "", 5.818, "", 54.24, 0.398}, 
 {"TCD", "Africa", "Chad", "2020-12-23", 1938., 22., 19.714, 102., 0., 0., 
  117.985, 1.339, 1.2, 6.21, 0., 0., 1.33, "", "", "", "", "", "", "", "", 
  "", "", "", "", "", "", "", "", "", "", "", "", "", "", "", "", "", "", 
  61.11, 1.6425859*^7, 11.833, 16.7, 2.486, 1.446, 1768.153, 38.4, 280.995, 
  6.1, "", "", 5.818, "", 54.24, 0.398}, {"TCD", "Africa", "Chad", 
  "2020-12-24", 1958., 20., 20., 102., 0., 0., 119.202, 1.218, 1.218, 6.21, 
  0., 0., 1.32, "", "", "", "", "", "", "", "", "", "", "", "", "", "", "", 
  "", "", "", "", "", "", "", "", "", "", "", 61.11, 1.6425859*^7, 11.833, 
  16.7, 2.486, 1.446, 1768.153, 38.4, 280.995, 6.1, "", "", 5.818, "", 54.24, 
  0.398}, {"TCD", "Africa", "Chad", "2020-12-25", 1971., 13., 18.857, 102., 
  0., 0., 119.994, 0.791, 1.148, 6.21, 0., 0., 1.31, "", "", "", "", "", "", 
  "", "", "", "", "", "", "", "", "", "", "", "", "", "", "", "", "", "", "", 
  "", 61.11, 1.6425859*^7, 11.833, 16.7, 2.486, 1.446, 1768.153, 38.4, 
  280.995, 6.1, "", "", 5.818, "", 54.24, 0.398}, 
 {"TCD", "Africa", "Chad", "2020-12-26", 1986., 15., 17., 103., 1., 0.143, 
  120.907, 0.913, 1.035, 6.271, 0.061, 0.009, 1.31, "", "", "", "", "", "", 
  "", "", "", "", "", "", "", "", "", "", "", "", "", "", "", "", "", "", "", 
  "", 61.11, 1.6425859*^7, 11.833, 16.7, 2.486, 1.446, 1768.153, 38.4, 
  280.995, 6.1, "", "", 5.818, "", 54.24, 0.398}, 
 {"TCD", "Africa", "Chad", "2020-12-27", 2005., 19., 16.429, 104., 1., 0.286, 
  122.064, 1.157, 1., 6.331, 0.061, 0.017, 1.31, "", "", "", "", "", "", "", 
  "", "", "", "", "", "", "", "", "", "", "", "", "", "", "", "", "", "", "", 
  61.11, 1.6425859*^7, 11.833, 16.7, 2.486, 1.446, 1768.153, 38.4, 280.995, 
  6.1, "", "", 5.818, "", 54.24, 0.398}, {"TCD", "Africa", "Chad", 
  "2020-12-28", 2015., 10., 16.143, 104., 0., 0.286, 122.672, 0.609, 0.983, 
  6.331, 0., 0.017, 1.32, "", "", "", "", "", "", "", "", "", "", "", "", "", 
  "", "", "", "", "", "", "", "", "", "", "", "", "", 61.11, 1.6425859*^7, 
  11.833, 16.7, 2.486, 1.446, 1768.153, 38.4, 280.995, 6.1, "", "", 5.818, 
  "", 54.24, 0.398}, {"TCD", "Africa", "Chad", "2020-12-29", 2048., 33., 
  18.857, 104., 0., 0.286, 124.681, 2.009, 1.148, 6.331, 0., 0.017, 1.32, "", 
  "", "", "", "", "", "", "", "", "", "", "", "", "", "", "", "", "", "", "", 
  "", "", "", "", "", "", 61.11, 1.6425859*^7, 11.833, 16.7, 2.486, 1.446, 
  1768.153, 38.4, 280.995, 6.1, "", "", 5.818, "", 54.24, 0.398}, 
 {"TCD", "Africa", "Chad", "2020-12-30", 2077., 29., 19.857, 104., 0., 0.286, 
  126.447, 1.766, 1.209, 6.331, 0., 0.017, 1.32, "", "", "", "", "", "", "", 
  "", "", "", "", "", "", "", "", "", "", "", "", "", "", "", "", "", "", "", 
  61.11, 1.6425859*^7, 11.833, 16.7, 2.486, 1.446, 1768.153, 38.4, 280.995, 
  6.1, "", "", 5.818, "", 54.24, 0.398}, {"TCD", "Africa", "Chad", 
  "2020-12-31", 2113., 36., 22.143, 104., 0., 0.286, 128.639, 2.192, 1.348, 
  6.331, 0., 0.017, 1.32, "", "", "", "", "", "", "", "", "", "", "", "", "", 
  "", "", "", "", "", "", "", "", "", "", "", "", "", 61.11, 1.6425859*^7, 
  11.833, 16.7, 2.486, 1.446, 1768.153, 38.4, 280.995, 6.1, "", "", 5.818, 
  "", 54.24, 0.398}, {"TCD", "Africa", "Chad", "2021-01-01", 2141., 28., 
  24.286, 104., 0., 0.286, 130.343, 1.705, 1.479, 6.331, 0., 0.017, 1.32, "", 
  "", "", "", "", "", "", "", "", "", "", "", "", "", "", "", "", "", "", "", 
  "", "", "", "", "", "", 61.11, 1.6425859*^7, 11.833, 16.7, 2.486, 1.446, 
  1768.153, 38.4, 280.995, 6.1, "", "", 5.818, "", 54.24, 0.398}, 
 {"TCD", "Africa", "Chad", "2021-01-02", 2169., 28., 26.143, 104., 0., 0.143, 
  132.048, 1.705, 1.592, 6.331, 0., 0.009, 1.31, "", "", "", "", "", "", "", 
  "", "", "", "", "", "", "", "", "", "", "", "", "", "", "", "", "", "", "", 
  61.11, 1.6425859*^7, 11.833, 16.7, 2.486, 1.446, 1768.153, 38.4, 280.995, 
  6.1, "", "", 5.818, "", 54.24, 0.398}, {"TCD", "Africa", "Chad", 
  "2021-01-03", 2213., 44., 29.714, 104., 0., 0., 134.727, 2.679, 1.809, 
  6.331, 0., 0., 1.31, "", "", "", "", "", "", "", "", "", "", "", "", "", 
  "", "", "", "", "", "", "", "", "", "", "", "", "", 61.11, 1.6425859*^7, 
  11.833, 16.7, 2.486, 1.446, 1768.153, 38.4, 280.995, 6.1, "", "", 5.818, 
  "", 54.24, 0.398}, {"TCD", "Africa", "Chad", "2021-01-04", 2229., 16., 
  30.571, 104., 0., 0., 135.701, 0.974, 1.861, 6.331, 0., 0., 1.3, "", "", 
  "", "", "", "", "", "", "", "", "", "", "", "", "", "", "", "", "", "", "", 
  "", "", "", "", "", 68.98, 1.6425859*^7, 11.833, 16.7, 2.486, 1.446, 
  1768.153, 38.4, 280.995, 6.1, "", "", 5.818, "", 54.24, 0.398}, 
 {"TCD", "Africa", "Chad", "2021-01-05", 2289., 60., 34.429, 105., 1., 0.143, 
  139.353, 3.653, 2.096, 6.392, 0.061, 0.009, 1.3, "", "", "", "", "", "", 
  "", "", "", "", "", "", "", "", "", "", "", "", "", "", "", "", "", "", "", 
  "", 68.98, 1.6425859*^7, 11.833, 16.7, 2.486, 1.446, 1768.153, 38.4, 
  280.995, 6.1, "", "", 5.818, "", 54.24, 0.398}, 
 {"TCD", "Africa", "Chad", "2021-01-06", 2328., 39., 35.857, 105., 0., 0.143, 
  141.728, 2.374, 2.183, 6.392, 0., 0.009, 1.29, "", "", "", "", "", "", "", 
  "", "", "", "", "", "", "", "", "", "", "", "", "", "", "", "", "", "", "", 
  68.98, 1.6425859*^7, 11.833, 16.7, 2.486, 1.446, 1768.153, 38.4, 280.995, 
  6.1, "", "", 5.818, "", 54.24, 0.398}, {"TCD", "Africa", "Chad", 
  "2021-01-07", 2358., 30., 35., 105., 0., 0.143, 143.554, 1.826, 2.131, 
  6.392, 0., 0.009, 1.28, "", "", "", "", "", "", "", "", "", "", "", "", "", 
  "", "", "", "", "", "", "", "", "", "", "", "", "", 68.98, 1.6425859*^7, 
  11.833, 16.7, 2.486, 1.446, 1768.153, 38.4, 280.995, 6.1, "", "", 5.818, 
  "", 54.24, 0.398}, {"TCD", "Africa", "Chad", "2021-01-08", 2419., 61., 
  39.714, 106., 1., 0.286, 147.268, 3.714, 2.418, 6.453, 0.061, 0.017, 1.27, 
  "", "", "", "", "", "", "", "", "", "", "", "", "", "", "", "", "", "", "", 
  "", "", "", "", "", "", "", 68.98, 1.6425859*^7, 11.833, 16.7, 2.486, 
  1.446, 1768.153, 38.4, 280.995, 6.1, "", "", 5.818, "", 54.24, 0.398}, 
 {"TCD", "Africa", "Chad", "2021-01-09", 2510., 91., 48.714, 107., 1., 0.429, 
  152.808, 5.54, 2.966, 6.514, 0.061, 0.026, 1.26, "", "", "", "", "", "", 
  "", "", "", "", "", "", "", "", "", "", "", "", "", "", "", "", "", "", "", 
  "", 68.98, 1.6425859*^7, 11.833, 16.7, 2.486, 1.446, 1768.153, 38.4, 
  280.995, 6.1, "", "", 5.818, "", 54.24, 0.398}, 
 {"TCD", "Africa", "Chad", "2021-01-10", 2537., 27., 46.286, 107., 0., 0.429, 
  154.452, 1.644, 2.818, 6.514, 0., 0.026, 1.23, "", "", "", "", "", "", "", 
  "", "", "", "", "", "", "", "", "", "", "", "", "", "", "", "", "", "", "", 
  68.98, 1.6425859*^7, 11.833, 16.7, 2.486, 1.446, 1768.153, 38.4, 280.995, 
  6.1, "", "", 5.818, "", 54.24, 0.398}, {"TCD", "Africa", "Chad", 
  "2021-01-11", 2589., 52., 51.429, 107., 0., 0.429, 157.617, 3.166, 3.131, 
  6.514, 0., 0.026, 1.21, "", "", "", "", "", "", "", "", "", "", "", "", "", 
  "", "", "", "", "", "", "", "", "", "", "", "", "", 68.98, 1.6425859*^7, 
  11.833, 16.7, 2.486, 1.446, 1768.153, 38.4, 280.995, 6.1, "", "", 5.818, 
  "", 54.24, 0.398}, {"TCD", "Africa", "Chad", "2021-01-12", 2668., 79., 
  54.143, 108., 1., 0.429, 162.427, 4.809, 3.296, 6.575, 0.061, 0.026, 1.19, 
  "", "", "", "", "", "", "", "", "", "", "", "", "", "", "", "", "", "", "", 
  "", "", "", "", "", "", "", 74.07, 1.6425859*^7, 11.833, 16.7, 2.486, 
  1.446, 1768.153, 38.4, 280.995, 6.1, "", "", 5.818, "", 54.24, 0.398}, 
 {"TCD", "Africa", "Chad", "2021-01-13", 2709., 41., 54.429, 109., 1., 0.571, 
  164.923, 2.496, 3.314, 6.636, 0.061, 0.035, 1.17, "", "", "", "", "", "", 
  "", "", "", "", "", "", "", "", "", "", "", "", "", "", "", "", "", "", "", 
  "", 74.07, 1.6425859*^7, 11.833, 16.7, 2.486, 1.446, 1768.153, 38.4, 
  280.995, 6.1, "", "", 5.818, "", 54.24, 0.398}, 
 {"TCD", "Africa", "Chad", "2021-01-14", 2773., 64., 59.286, 110., 1., 0.714, 
  168.819, 3.896, 3.609, 6.697, 0.061, 0.043, 1.14, "", "", "", "", "", "", 
  "", "", "", "", "", "", "", "", "", "", "", "", "", "", "", "", "", "", "", 
  "", 74.07, 1.6425859*^7, 11.833, 16.7, 2.486, 1.446, 1768.153, 38.4, 
  280.995, 6.1, "", "", 5.818, "", 54.24, 0.398}, 
 {"TCD", "Africa", "Chad", "2021-01-15", 2807., 34., 55.429, 111., 1., 0.714, 
  170.889, 2.07, 3.374, 6.758, 0.061, 0.043, 1.12, "", "", "", "", "", "", 
  "", "", "", "", "", "", "", "", "", "", "", "", "", "", "", "", "", "", "", 
  "", 74.07, 1.6425859*^7, 11.833, 16.7, 2.486, 1.446, 1768.153, 38.4, 
  280.995, 6.1, "", "", 5.818, "", 54.24, 0.398}, 
 {"TCD", "Africa", "Chad", "2021-01-16", 2855., 48., 49.286, 111., 0., 0.571, 
  173.811, 2.922, 3., 6.758, 0., 0.035, 1.1, "", "", "", "", "", "", "", "", 
  "", "", "", "", "", "", "", "", "", "", "", "", "", "", "", "", "", "", 
  74.07, 1.6425859*^7, 11.833, 16.7, 2.486, 1.446, 1768.153, 38.4, 280.995, 
  6.1, "", "", 5.818, "", 54.24, 0.398}, {"TCD", "Africa", "Chad", 
  "2021-01-17", 2895., 40., 51.143, 111., 0., 0.571, 176.246, 2.435, 3.114, 
  6.758, 0., 0.035, 1.08, "", "", "", "", "", "", "", "", "", "", "", "", "", 
  "", "", "", "", "", "", "", "", "", "", "", "", "", 74.07, 1.6425859*^7, 
  11.833, 16.7, 2.486, 1.446, 1768.153, 38.4, 280.995, 6.1, "", "", 5.818, 
  "", 54.24, 0.398}, {"TCD", "Africa", "Chad", "2021-01-18", 2919., 24., 
  47.143, 113., 2., 0.857, 177.708, 1.461, 2.87, 6.879, 0.122, 0.052, 1.06, 
  "", "", "", "", "", "", "", "", "", "", "", "", "", "", "", "", "", "", "", 
  "", "", "", "", "", "", "", 74.07, 1.6425859*^7, 11.833, 16.7, 2.486, 
  1.446, 1768.153, 38.4, 280.995, 6.1, "", "", 5.818, "", 54.24, 0.398}, 
 {"TCD", "Africa", "Chad", "2021-01-19", 2977., 58., 44.143, 114., 1., 0.857, 
  181.239, 3.531, 2.687, 6.94, 0.061, 0.052, 1.04, "", "", "", "", "", "", 
  "", "", "", "", "", "", "", "", "", "", "", "", "", "", "", "", "", "", "", 
  "", 74.07, 1.6425859*^7, 11.833, 16.7, 2.486, 1.446, 1768.153, 38.4, 
  280.995, 6.1, "", "", 5.818, "", 54.24, 0.398}, 
 {"TCD", "Africa", "Chad", "2021-01-20", 3012., 35., 43.286, 114., 0., 0.714, 
  183.369, 2.131, 2.635, 6.94, 0., 0.043, 1.03, "", "", "", "", "", "", "", 
  "", "", "", "", "", "", "", "", "", "", "", "", "", "", "", "", "", "", "", 
  74.07, 1.6425859*^7, 11.833, 16.7, 2.486, 1.446, 1768.153, 38.4, 280.995, 
  6.1, "", "", 5.818, "", 54.24, 0.398}, {"TCD", "Africa", "Chad", 
  "2021-01-21", 3065., 53., 41.714, 114., 0., 0.571, 186.596, 3.227, 2.54, 
  6.94, 0., 0.035, 1.01, "", "", "", "", "", "", "", "", "", "", "", "", "", 
  "", "", "", "", "", "", "", "", "", "", "", "", "", 74.07, 1.6425859*^7, 
  11.833, 16.7, 2.486, 1.446, 1768.153, 38.4, 280.995, 6.1, "", "", 5.818, 
  "", 54.24, 0.398}, {"TCD", "Africa", "Chad", "2021-01-22", 3104., 39., 
  42.429, 115., 1., 0.571, 188.97, 2.374, 2.583, 7.001, 0.061, 0.035, 1., "", 
  "", "", "", "", "", "", "", "", "", "", "", "", "", "", "", "", "", "", "", 
  "", "", "", "", "", "", 74.07, 1.6425859*^7, 11.833, 16.7, 2.486, 1.446, 
  1768.153, 38.4, 280.995, 6.1, "", "", 5.818, "", 54.24, 0.398}, 
 {"TCD", "Africa", "Chad", "2021-01-23", 3137., 33., 40.286, 115., 0., 0.571, 
  190.979, 2.009, 2.453, 7.001, 0., 0.035, 0.98, "", "", "", "", "", "", "", 
  "", "", "", "", "", "", "", "", "", "", "", "", "", "", "", "", "", "", "", 
  74.07, 1.6425859*^7, 11.833, 16.7, 2.486, 1.446, 1768.153, 38.4, 280.995, 
  6.1, "", "", 5.818, "", 54.24, 0.398}, {"TCD", "Africa", "Chad", 
  "2021-01-24", 3161., 24., 38., 116., 1., 0.714, 192.44, 1.461, 2.313, 
  7.062, 0.061, 0.043, 0.97, "", "", "", "", "", "", "", "", "", "", "", "", 
  "", "", "", "", "", "", "", "", "", "", "", "", "", "", 74.07, 
  1.6425859*^7, 11.833, 16.7, 2.486, 1.446, 1768.153, 38.4, 280.995, 6.1, "", 
  "", 5.818, "", 54.24, 0.398}, {"TCD", "Africa", "Chad", "2021-01-25", 
  3182., 21., 37.571, 116., 0., 0.429, 193.719, 1.278, 2.287, 7.062, 0., 
  0.026, 0.96, "", "", "", "", "", "", "", "", "", "", "", "", "", "", "", 
  "", "", "", "", "", "", "", "", "", "", "", 74.07, 1.6425859*^7, 11.833, 
  16.7, 2.486, 1.446, 1768.153, 38.4, 280.995, 6.1, "", "", 5.818, "", 54.24, 
  0.398}, {"TCD", "Africa", "Chad", "2021-01-26", 3225., 43., 35.429, 116., 
  0., 0.286, 196.337, 2.618, 2.157, 7.062, 0., 0.017, 0.95, "", "", "", "", 
  "", "", "", "", "", "", "", "", "", "", "", "", "", "", "", "", "", "", "", 
  "", "", "", 74.07, 1.6425859*^7, 11.833, 16.7, 2.486, 1.446, 1768.153, 
  38.4, 280.995, 6.1, "", "", 5.818, "", 54.24, 0.398}, 
 {"TCD", "Africa", "Chad", "2021-01-27", 3269., 44., 36.714, 117., 1., 0.429, 
  199.015, 2.679, 2.235, 7.123, 0.061, 0.026, 0.94, "", "", "", "", "", "", 
  "", "", "", "", "", "", "", "", "", "", "", "", "", "", "", "", "", "", "", 
  "", 74.07, 1.6425859*^7, 11.833, 16.7, 2.486, 1.446, 1768.153, 38.4, 
  280.995, 6.1, "", "", 5.818, "", 54.24, 0.398}, 
 {"TCD", "Africa", "Chad", "2021-01-28", 3296., 27., 33., 118., 1., 0.571, 
  200.659, 1.644, 2.009, 7.184, 0.061, 0.035, 0.93, "", "", "", "", "", "", 
  "", "", "", "", "", "", "", "", "", "", "", "", "", "", "", "", "", "", "", 
  "", 74.07, 1.6425859*^7, 11.833, 16.7, 2.486, 1.446, 1768.153, 38.4, 
  280.995, 6.1, "", "", 5.818, "", 54.24, 0.398}, 
 {"TCD", "Africa", "Chad", "2021-01-29", 3321., 25., 31., 118., 0., 0.429, 
  202.181, 1.522, 1.887, 7.184, 0., 0.026, 0.92, "", "", "", "", "", "", "", 
  "", "", "", "", "", "", "", "", "", "", "", "", "", "", "", "", "", "", "", 
  74.07, 1.6425859*^7, 11.833, 16.7, 2.486, 1.446, 1768.153, 38.4, 280.995, 
  6.1, "", "", 5.818, "", 54.24, 0.398}, {"TCD", "Africa", "Chad", 
  "2021-01-30", 3347., 26., 30., 118., 0., 0.429, 203.764, 1.583, 1.826, 
  7.184, 0., 0.026, 0.91, "", "", "", "", "", "", "", "", "", "", "", "", "", 
  "", "", "", "", "", "", "", "", "", "", "", "", "", 74.07, 1.6425859*^7, 
  11.833, 16.7, 2.486, 1.446, 1768.153, 38.4, 280.995, 6.1, "", "", 5.818, 
  "", 54.24, 0.398}, {"TCD", "Africa", "Chad", "2021-01-31", 3376., 29., 
  30.714, 118., 0., 0.286, 205.53, 1.766, 1.87, 7.184, 0., 0.017, 0.9, "", 
  "", "", "", "", "", "", "", "", "", "", "", "", "", "", "", "", "", "", "", 
  "", "", "", "", "", "", 74.07, 1.6425859*^7, 11.833, 16.7, 2.486, 1.446, 
  1768.153, 38.4, 280.995, 6.1, "", "", 5.818, "", 54.24, 0.398}, 
 {"TCD", "Africa", "Chad", "2021-02-01", 3385., 9., 29., 121., 3., 0.714, 
  206.078, 0.548, 1.766, 7.366, 0.183, 0.043, 0.9, "", "", "", "", "", "", 
  "", "", "", "", "", "", "", "", "", "", "", "", "", "", "", "", "", "", "", 
  "", 74.07, 1.6425859*^7, 11.833, 16.7, 2.486, 1.446, 1768.153, 38.4, 
  280.995, 6.1, "", "", 5.818, "", 54.24, 0.398}, 
 {"TCD", "Africa", "Chad", "2021-02-02", 3404., 19., 25.571, 121., 0., 0.714, 
  207.234, 1.157, 1.557, 7.366, 0., 0.043, 0.9, "", "", "", "", "", "", "", 
  "", "", "", "", "", "", "", "", "", "", "", "", "", "", "", "", "", "", "", 
  34.26, 1.6425859*^7, 11.833, 16.7, 2.486, 1.446, 1768.153, 38.4, 280.995, 
  6.1, "", "", 5.818, "", 54.24, 0.398}, {"TCD", "Africa", "Chad", 
  "2021-02-03", 3419., 15., 21.429, 121., 0., 0.571, 208.147, 0.913, 1.305, 
  7.366, 0., 0.035, 0.9, "", "", "", "", "", "", "", "", "", "", "", "", "", 
  "", "", "", "", "", "", "", "", "", "", "", "", "", 34.26, 1.6425859*^7, 
  11.833, 16.7, 2.486, 1.446, 1768.153, 38.4, 280.995, 6.1, "", "", 5.818, 
  "", 54.24, 0.398}, {"TCD", "Africa", "Chad", "2021-02-04", 3433., 14., 
  19.571, 121., 0., 0.429, 209., 0.852, 1.192, 7.366, 0., 0.026, 0.9, "", "", 
  "", "", "", "", "", "", "", "", "", "", "", "", "", "", "", "", "", "", "", 
  "", "", "", "", "", 34.26, 1.6425859*^7, 11.833, 16.7, 2.486, 1.446, 
  1768.153, 38.4, 280.995, 6.1, "", "", 5.818, "", 54.24, 0.398}, 
 {"TCD", "Africa", "Chad", "2021-02-05", 3450., 17., 18.429, 124., 3., 0.857, 
  210.035, 1.035, 1.122, 7.549, 0.183, 0.052, 0.91, "", "", "", "", "", "", 
  "", "", "", "", "", "", "", "", "", "", "", "", "", "", "", "", "", "", "", 
  "", 34.26, 1.6425859*^7, 11.833, 16.7, 2.486, 1.446, 1768.153, 38.4, 
  280.995, 6.1, "", "", 5.818, "", 54.24, 0.398}, 
 {"TCD", "Africa", "Chad", "2021-02-06", 3473., 23., 18., 125., 1., 1., 
  211.435, 1.4, 1.096, 7.61, 0.061, 0.061, 0.92, "", "", "", "", "", "", "", 
  "", "", "", "", "", "", "", "", "", "", "", "", "", "", "", "", "", "", "", 
  34.26, 1.6425859*^7, 11.833, 16.7, 2.486, 1.446, 1768.153, 38.4, 280.995, 
  6.1, "", "", 5.818, "", 54.24, 0.398}, {"TCD", "Africa", "Chad", 
  "2021-02-07", 3497., 24., 17.286, 125., 0., 1., 212.896, 1.461, 1.052, 
  7.61, 0., 0.061, 0.92, "", "", "", "", "", "", "", "", "", "", "", "", "", 
  "", "", "", "", "", "", "", "", "", "", "", "", "", 34.26, 1.6425859*^7, 
  11.833, 16.7, 2.486, 1.446, 1768.153, 38.4, 280.995, 6.1, "", "", 5.818, 
  "", 54.24, 0.398}, {"TCD", "Africa", "Chad", "2021-02-08", 3508., 11., 
  17.571, 125., 0., 0.571, 213.566, 0.67, 1.07, 7.61, 0., 0.035, 0.93, "", 
  "", "", "", "", "", "", "", "", "", "", "", "", "", "", "", "", "", "", "", 
  "", "", "", "", "", "", 34.26, 1.6425859*^7, 11.833, 16.7, 2.486, 1.446, 
  1768.153, 38.4, 280.995, 6.1, "", "", 5.818, "", 54.24, 0.398}, 
 {"TCD", "Africa", "Chad", "2021-02-09", 3539., 31., 19.286, 125., 0., 0.571, 
  215.453, 1.887, 1.174, 7.61, 0., 0.035, 0.94, "", "", "", "", "", "", "", 
  "", "", "", "", "", "", "", "", "", "", "", "", "", "", "", "", "", "", "", 
  34.26, 1.6425859*^7, 11.833, 16.7, 2.486, 1.446, 1768.153, 38.4, 280.995, 
  6.1, "", "", 5.818, "", 54.24, 0.398}, {"TCD", "Africa", "Chad", 
  "2021-02-10", 3568., 29., 21.286, 126., 1., 0.714, 217.218, 1.766, 1.296, 
  7.671, 0.061, 0.043, 0.95, "", "", "", "", "", "", "", "", "", "", "", "", 
  "", "", "", "", "", "", "", "", "", "", "", "", "", "", 34.26, 
  1.6425859*^7, 11.833, 16.7, 2.486, 1.446, 1768.153, 38.4, 280.995, 6.1, "", 
  "", 5.818, "", 54.24, 0.398}, {"TCD", "Africa", "Chad", "2021-02-11", 
  3581., 13., 21.143, 126., 0., 0.714, 218.01, 0.791, 1.287, 7.671, 0., 
  0.043, 0.95, "", "", "", "", "", "", "", "", "", "", "", "", "", "", "", 
  "", "", "", "", "", "", "", "", "", "", "", 34.26, 1.6425859*^7, 11.833, 
  16.7, 2.486, 1.446, 1768.153, 38.4, 280.995, 6.1, "", "", 5.818, "", 54.24, 
  0.398}, {"TCD", "Africa", "Chad", "2021-02-12", 3597., 16., 21., 128., 2., 
  0.571, 218.984, 0.974, 1.278, 7.793, 0.122, 0.035, 0.96, "", "", "", "", 
  "", "", "", "", "", "", "", "", "", "", "", "", "", "", "", "", "", "", "", 
  "", "", "", 34.26, 1.6425859*^7, 11.833, 16.7, 2.486, 1.446, 1768.153, 
  38.4, 280.995, 6.1, "", "", 5.818, "", 54.24, 0.398}, 
 {"TCD", "Africa", "Chad", "2021-02-13", 3622., 25., 21.286, 128., 0., 0.429, 
  220.506, 1.522, 1.296, 7.793, 0., 0.026, 0.96, "", "", "", "", "", "", "", 
  "", "", "", "", "", "", "", "", "", "", "", "", "", "", "", "", "", "", "", 
  34.26, 1.6425859*^7, 11.833, 16.7, 2.486, 1.446, 1768.153, 38.4, 280.995, 
  6.1, "", "", 5.818, "", 54.24, 0.398}, {"TCD", "Africa", "Chad", 
  "2021-02-14", 3645., 23., 21.143, 129., 1., 0.571, 221.906, 1.4, 1.287, 
  7.853, 0.061, 0.035, 0.97, "", "", "", "", "", "", "", "", "", "", "", "", 
  "", "", "", "", "", "", "", "", "", "", "", "", "", "", 34.26, 
  1.6425859*^7, 11.833, 16.7, 2.486, 1.446, 1768.153, 38.4, 280.995, 6.1, "", 
  "", 5.818, "", 54.24, 0.398}, {"TCD", "Africa", "Chad", "2021-02-15", 
  3664., 19., 22.286, 131., 2., 0.857, 223.063, 1.157, 1.357, 7.975, 0.122, 
  0.052, 0.98, "", "", "", "", "", "", "", "", "", "", "", "", "", "", "", 
  "", "", "", "", "", "", "", "", "", "", "", 25., 1.6425859*^7, 11.833, 
  16.7, 2.486, 1.446, 1768.153, 38.4, 280.995, 6.1, "", "", 5.818, "", 54.24, 
  0.398}, {"TCD", "Africa", "Chad", "2021-02-16", 3689., 25., 21.429, 131., 
  0., 0.857, 224.585, 1.522, 1.305, 7.975, 0., 0.052, 0.99, "", "", "", "", 
  "", "", "", "", "", "", "", "", "", "", "", "", "", "", "", "", "", "", "", 
  "", "", "", 25., 1.6425859*^7, 11.833, 16.7, 2.486, 1.446, 1768.153, 38.4, 
  280.995, 6.1, "", "", 5.818, "", 54.24, 0.398}, 
 {"TCD", "Africa", "Chad", "2021-02-17", 3724., 35., 22.286, 132., 1., 0.857, 
  226.716, 2.131, 1.357, 8.036, 0.061, 0.052, 0.99, "", "", "", "", "", "", 
  "", "", "", "", "", "", "", "", "", "", "", "", "", "", "", "", "", "", "", 
  "", 25., 1.6425859*^7, 11.833, 16.7, 2.486, 1.446, 1768.153, 38.4, 280.995, 
  6.1, "", "", 5.818, "", 54.24, 0.398}, {"TCD", "Africa", "Chad", 
  "2021-02-18", 3751., 27., 24.286, 132., 0., 0.857, 228.359, 1.644, 1.479, 
  8.036, 0., 0.052, 0.99, "", "", "", "", "", "", "", "", "", "", "", "", "", 
  "", "", "", "", "", "", "", "", "", "", "", "", "", 25., 1.6425859*^7, 
  11.833, 16.7, 2.486, 1.446, 1768.153, 38.4, 280.995, 6.1, "", "", 5.818, 
  "", 54.24, 0.398}, {"TCD", "Africa", "Chad", "2021-02-19", 3776., 25., 
  25.571, 132., 0., 0.571, 229.881, 1.522, 1.557, 8.036, 0., 0.035, 0.99, "", 
  "", "", "", "", "", "", "", "", "", "", "", "", "", "", "", "", "", "", "", 
  "", "", "", "", "", "", 25., 1.6425859*^7, 11.833, 16.7, 2.486, 1.446, 
  1768.153, 38.4, 280.995, 6.1, "", "", 5.818, "", 54.24, 0.398}, 
 {"TCD", "Africa", "Chad", "2021-02-20", 3794., 18., 24.571, 133., 1., 0.714, 
  230.977, 1.096, 1.496, 8.097, 0.061, 0.043, 0.99, "", "", "", "", "", "", 
  "", "", "", "", "", "", "", "", "", "", "", "", "", "", "", "", "", "", "", 
  "", 25., 1.6425859*^7, 11.833, 16.7, 2.486, 1.446, 1768.153, 38.4, 280.995, 
  6.1, "", "", 5.818, "", 54.24, 0.398}, {"TCD", "Africa", "Chad", 
  "2021-02-21", 3849., 55., 29.143, 134., 1., 0.714, 234.326, 3.348, 1.774, 
  8.158, 0.061, 0.043, 0.99, "", "", "", "", "", "", "", "", "", "", "", "", 
  "", "", "", "", "", "", "", "", "", "", "", "", "", "", 25., 1.6425859*^7, 
  11.833, 16.7, 2.486, 1.446, 1768.153, 38.4, 280.995, 6.1, "", "", 5.818, 
  "", 54.24, 0.398}, {"TCD", "Africa", "Chad", "2021-02-22", 3868., 19., 
  29.143, 135., 1., 0.571, 235.482, 1.157, 1.774, 8.219, 0.061, 0.035, 0.99, 
  "", "", "", "", "", "", "", "", "", "", "", "", "", "", "", "", "", "", "", 
  "", "", "", "", "", "", "", 25., 1.6425859*^7, 11.833, 16.7, 2.486, 1.446, 
  1768.153, 38.4, 280.995, 6.1, "", "", 5.818, "", 54.24, 0.398}, 
 {"TCD", "Africa", "Chad", "2021-02-23", 3882., 14., 27.571, 136., 1., 0.714, 
  236.335, 0.852, 1.679, 8.28, 0.061, 0.043, 0.98, "", "", "", "", "", "", 
  "", "", "", "", "", "", "", "", "", "", "", "", "", "", "", "", "", "", "", 
  "", 25., 1.6425859*^7, 11.833, 16.7, 2.486, 1.446, 1768.153, 38.4, 280.995, 
  6.1, "", "", 5.818, "", 54.24, 0.398}, {"TCD", "Africa", "Chad", 
  "2021-02-24", 3904., 22., 25.714, 136., 0., 0.571, 237.674, 1.339, 1.565, 
  8.28, 0., 0.035, 0.97, "", "", "", "", "", "", "", "", "", "", "", "", "", 
  "", "", "", "", "", "", "", "", "", "", "", "", "", 25., 1.6425859*^7, 
  11.833, 16.7, 2.486, 1.446, 1768.153, 38.4, 280.995, 6.1, "", "", 5.818, 
  "", 54.24, 0.398}, {"TCD", "Africa", "Chad", "2021-02-25", 3934., 30., 
  26.143, 137., 1., 0.714, 239.5, 1.826, 1.592, 8.341, 0.061, 0.043, 0.97, 
  "", "", "", "", "", "", "", "", "", "", "", "", "", "", "", "", "", "", "", 
  "", "", "", "", "", "", "", 25., 1.6425859*^7, 11.833, 16.7, 2.486, 1.446, 
  1768.153, 38.4, 280.995, 6.1, "", "", 5.818, "", 54.24, 0.398}, 
 {"TCD", "Africa", "Chad", "2021-02-26", 3957., 23., 25.857, 138., 1., 0.857, 
  240.901, 1.4, 1.574, 8.401, 0.061, 0.052, 0.97, "", "", "", "", "", "", "", 
  "", "", "", "", "", "", "", "", "", "", "", "", "", "", "", "", "", "", "", 
  25., 1.6425859*^7, 11.833, 16.7, 2.486, 1.446, 1768.153, 38.4, 280.995, 
  6.1, "", "", 5.818, "", 54.24, 0.398}, {"TCD", "Africa", "Chad", 
  "2021-02-27", 3973., 16., 25.571, 140., 2., 1., 241.875, 0.974, 1.557, 
  8.523, 0.122, 0.061, 0.97, "", "", "", "", "", "", "", "", "", "", "", "", 
  "", "", "", "", "", "", "", "", "", "", "", "", "", "", 25., 1.6425859*^7, 
  11.833, 16.7, 2.486, 1.446, 1768.153, 38.4, 280.995, 6.1, "", "", 5.818, 
  "", 54.24, 0.398}, {"TCD", "Africa", "Chad", "2021-02-28", 3973., 0., 
  17.714, 140., 0., 0.857, 241.875, 0., 1.078, 8.523, 0., 0.052, 0.97, "", 
  "", "", "", "", "", "", "", "", "", "", "", "", "", "", "", "", "", "", "", 
  "", "", "", "", "", "", 25., 1.6425859*^7, 11.833, 16.7, 2.486, 1.446, 
  1768.153, 38.4, 280.995, 6.1, "", "", 5.818, "", 54.24, 0.398}, 
 {"TCD", "Africa", "Chad", "2021-03-01", 3986., 13., 16.857, 140., 0., 0.714, 
  242.666, 0.791, 1.026, 8.523, 0., 0.043, 0.98, "", "", "", "", "", "", "", 
  "", "", "", "", "", "", "", "", "", "", "", "", "", "", "", "", "", "", "", 
  22.22, 1.6425859*^7, 11.833, 16.7, 2.486, 1.446, 1768.153, 38.4, 280.995, 
  6.1, "", "", 5.818, "", 54.24, 0.398}, {"TCD", "Africa", "Chad", 
  "2021-03-02", 3999., 13., 16.714, 140., 0., 0.571, 243.458, 0.791, 1.018, 
  8.523, 0., 0.035, 0.99, "", "", "", "", "", "", "", "", "", "", "", "", "", 
  "", "", "", "", "", "", "", "", "", "", "", "", "", 22.22, 1.6425859*^7, 
  11.833, 16.7, 2.486, 1.446, 1768.153, 38.4, 280.995, 6.1, "", "", 5.818, 
  "", 54.24, 0.398}, {"TCD", "Africa", "Chad", "2021-03-03", 4056., 57., 
  21.714, 140., 0., 0.571, 246.928, 3.47, 1.322, 8.523, 0., 0.035, 1., "", 
  "", "", "", "", "", "", "", "", "", "", "", "", "", "", "", "", "", "", "", 
  "", "", "", "", "", "", 22.22, 1.6425859*^7, 11.833, 16.7, 2.486, 1.446, 
  1768.153, 38.4, 280.995, 6.1, "", "", 5.818, "", 54.24, 0.398}, 
 {"TCD", "Africa", "Chad", "2021-03-04", 4089., 33., 22.143, 140., 0., 0.429, 
  248.937, 2.009, 1.348, 8.523, 0., 0.026, 0.99, "", "", "", "", "", "", "", 
  "", "", "", "", "", "", "", "", "", "", "", "", "", "", "", "", "", "", "", 
  22.22, 1.6425859*^7, 11.833, 16.7, 2.486, 1.446, 1768.153, 38.4, 280.995, 
  6.1, "", "", 5.818, "", 54.24, 0.398}, {"TCD", "Africa", "Chad", 
  "2021-03-05", 4089., 0., 18.857, 140., 0., 0.286, 248.937, 0., 1.148, 
  8.523, 0., 0.017, 0.99, "", "", "", "", "", "", "", "", "", "", "", "", "", 
  "", "", "", "", "", "", "", "", "", "", "", "", "", 22.22, 1.6425859*^7, 
  11.833, 16.7, 2.486, 1.446, 1768.153, 38.4, 280.995, 6.1, "", "", 5.818, 
  "", 54.24, 0.398}, {"TCD", "Africa", "Chad", "2021-03-06", 4161., 72., 
  26.857, 140., 0., 0., 253.32, 4.383, 1.635, 8.523, 0., 0., 0.99, "", "", 
  "", "", "", "", "", "", "", "", "", "", "", "", "", "", "", "", "", "", "", 
  "", "", "", "", "", 22.22, 1.6425859*^7, 11.833, 16.7, 2.486, 1.446, 
  1768.153, 38.4, 280.995, 6.1, "", "", 5.818, "", 54.24, 0.398}, 
 {"TCD", "Africa", "Chad", "2021-03-07", 4177., 16., 29.143, 140., 0., 0., 
  254.294, 0.974, 1.774, 8.523, 0., 0., 0.97, "", "", "", "", "", "", "", "", 
  "", "", "", "", "", "", "", "", "", "", "", "", "", "", "", "", "", "", 
  22.22, 1.6425859*^7, 11.833, 16.7, 2.486, 1.446, 1768.153, 38.4, 280.995, 
  6.1, "", "", 5.818, "", 54.24, 0.398}, {"TCD", "Africa", "Chad", 
  "2021-03-08", 4193., 16., 29.571, 146., 6., 0.857, 255.268, 0.974, 1.8, 
  8.888, 0.365, 0.052, 0.96, "", "", "", "", "", "", "", "", "", "", "", "", 
  "", "", "", "", "", "", "", "", "", "", "", "", "", "", 22.22, 
  1.6425859*^7, 11.833, 16.7, 2.486, 1.446, 1768.153, 38.4, 280.995, 6.1, "", 
  "", 5.818, "", 54.24, 0.398}, {"TCD", "Africa", "Chad", "2021-03-09", 
  4214., 21., 30.714, 148., 2., 1.143, 256.547, 1.278, 1.87, 9.01, 0.122, 
  0.07, 0.94, "", "", "", "", "", "", "", "", "", "", "", "", "", "", "", "", 
  "", "", "", "", "", "", "", "", "", "", 22.22, 1.6425859*^7, 11.833, 16.7, 
  2.486, 1.446, 1768.153, 38.4, 280.995, 6.1, "", "", 5.818, "", 54.24, 
  0.398}, {"TCD", "Africa", "Chad", "2021-03-10", 4231., 17., 25., 149., 1., 
  1.286, 257.582, 1.035, 1.522, 9.071, 0.061, 0.078, 0.93, "", "", "", "", 
  "", "", "", "", "", "", "", "", "", "", "", "", "", "", "", "", "", "", "", 
  "", "", "", 22.22, 1.6425859*^7, 11.833, 16.7, 2.486, 1.446, 1768.153, 
  38.4, 280.995, 6.1, "", "", 5.818, "", 54.24, 0.398}, 
 {"TCD", "Africa", "Chad", "2021-03-11", 4246., 15., 22.429, 151., 2., 1.571, 
  258.495, 0.913, 1.365, 9.193, 0.122, 0.096, 0.92, "", "", "", "", "", "", 
  "", "", "", "", "", "", "", "", "", "", "", "", "", "", "", "", "", "", "", 
  "", 22.22, 1.6425859*^7, 11.833, 16.7, 2.486, 1.446, 1768.153, 38.4, 
  280.995, 6.1, "", "", 5.818, "", 54.24, 0.398}, 
 {"TCD", "Africa", "Chad", "2021-03-12", 4274., 28., 26.429, 152., 1., 1.714, 
  260.199, 1.705, 1.609, 9.254, 0.061, 0.104, 0.91, "", "", "", "", "", "", 
  "", "", "", "", "", "", "", "", "", "", "", "", "", "", "", "", "", "", "", 
  "", 22.22, 1.6425859*^7, 11.833, 16.7, 2.486, 1.446, 1768.153, 38.4, 
  280.995, 6.1, "", "", 5.818, "", 54.24, 0.398}, 
 {"TCD", "Africa", "Chad", "2021-03-13", 4288., 14., 18.143, 153., 1., 1.857, 
  261.052, 0.852, 1.105, 9.315, 0.061, 0.113, 0.9, "", "", "", "", "", "", 
  "", "", "", "", "", "", "", "", "", "", "", "", "", "", "", "", "", "", "", 
  "", 22.22, 1.6425859*^7, 11.833, 16.7, 2.486, 1.446, 1768.153, 38.4, 
  280.995, 6.1, "", "", 5.818, "", 54.24, 0.398}, 
 {"TCD", "Africa", "Chad", "2021-03-14", 4309., 21., 18.857, 154., 1., 2., 
  262.33, 1.278, 1.148, 9.375, 0.061, 0.122, 0.9, "", "", "", "", "", "", "", 
  "", "", "", "", "", "", "", "", "", "", "", "", "", "", "", "", "", "", "", 
  22.22, 1.6425859*^7, 11.833, 16.7, 2.486, 1.446, 1768.153, 38.4, 280.995, 
  6.1, "", "", 5.818, "", 54.24, 0.398}, {"TCD", "Africa", "Chad", 
  "2021-03-15", 4328., 19., 19.286, 155., 1., 1.286, 263.487, 1.157, 1.174, 
  9.436, 0.061, 0.078, 0.89, "", "", "", "", "", "", "", "", "", "", "", "", 
  "", "", "", "", "", "", "", "", "", "", "", "", "", "", 22.22, 
  1.6425859*^7, 11.833, 16.7, 2.486, 1.446, 1768.153, 38.4, 280.995, 6.1, "", 
  "", 5.818, "", 54.24, 0.398}, {"TCD", "Africa", "Chad", "2021-03-16", 
  4344., 16., 18.571, 155., 0., 1., 264.461, 0.974, 1.131, 9.436, 0., 0.061, 
  0.88, "", "", "", "", "", "", "", "", "", "", "", "", "", "", "", "", "", 
  "", "", "", "", "", "", "", "", "", 22.22, 1.6425859*^7, 11.833, 16.7, 
  2.486, 1.446, 1768.153, 38.4, 280.995, 6.1, "", "", 5.818, "", 54.24, 
  0.398}, {"TCD", "Africa", "Chad", "2021-03-17", 4357., 13., 18., 156., 1., 
  1., 265.252, 0.791, 1.096, 9.497, 0.061, 0.061, 0.88, "", "", "", "", "", 
  "", "", "", "", "", "", "", "", "", "", "", "", "", "", "", "", "", "", "", 
  "", "", 22.22, 1.6425859*^7, 11.833, 16.7, 2.486, 1.446, 1768.153, 38.4, 
  280.995, 6.1, "", "", 5.818, "", 54.24, 0.398}, 
 {"TCD", "Africa", "Chad", "2021-03-18", 4380., 23., 19.143, 157., 1., 0.857, 
  266.653, 1.4, 1.165, 9.558, 0.061, 0.052, 0.87, "", "", "", "", "", "", "", 
  "", "", "", "", "", "", "", "", "", "", "", "", "", "", "", "", "", "", "", 
  22.22, 1.6425859*^7, 11.833, 16.7, 2.486, 1.446, 1768.153, 38.4, 280.995, 
  6.1, "", "", 5.818, "", 54.24, 0.398}, {"TCD", "Africa", "Chad", 
  "2021-03-19", 4395., 15., 17.286, 157., 0., 0.714, 267.566, 0.913, 1.052, 
  9.558, 0., 0.043, 0.87, "", "", "", "", "", "", "", "", "", "", "", "", "", 
  "", "", "", "", "", "", "", "", "", "", "", "", "", 22.22, 1.6425859*^7, 
  11.833, 16.7, 2.486, 1.446, 1768.153, 38.4, 280.995, 6.1, "", "", 5.818, 
  "", 54.24, 0.398}, {"TCD", "Africa", "Chad", "2021-03-20", 4410., 15., 
  17.429, 157., 0., 0.571, 268.479, 0.913, 1.061, 9.558, 0., 0.035, 0.86, "", 
  "", "", "", "", "", "", "", "", "", "", "", "", "", "", "", "", "", "", "", 
  "", "", "", "", "", "", 22.22, 1.6425859*^7, 11.833, 16.7, 2.486, 1.446, 
  1768.153, 38.4, 280.995, 6.1, "", "", 5.818, "", 54.24, 0.398}, 
 {"TCD", "Africa", "Chad", "2021-03-21", 4420., 10., 15.857, 157., 0., 0.429, 
  269.088, 0.609, 0.965, 9.558, 0., 0.026, 0.86, "", "", "", "", "", "", "", 
  "", "", "", "", "", "", "", "", "", "", "", "", "", "", "", "", "", "", "", 
  22.22, 1.6425859*^7, 11.833, 16.7, 2.486, 1.446, 1768.153, 38.4, 280.995, 
  6.1, "", "", 5.818, "", 54.24, 0.398}, {"TCD", "Africa", "Chad", 
  "2021-03-22", 4427., 7., 14.143, 157., 0., 0.286, 269.514, 0.426, 0.861, 
  9.558, 0., 0.017, 0.86, "", "", "", "", "", "", "", "", "", "", "", "", "", 
  "", "", "", "", "", "", "", "", "", "", "", "", "", 22.22, 1.6425859*^7, 
  11.833, 16.7, 2.486, 1.446, 1768.153, 38.4, 280.995, 6.1, "", "", 5.818, 
  "", 54.24, 0.398}, {"TCD", "Africa", "Chad", "2021-03-23", 4440., 13., 
  13.714, 158., 1., 0.429, 270.305, 0.791, 0.835, 9.619, 0.061, 0.026, 0.86, 
  "", "", "", "", "", "", "", "", "", "", "", "", "", "", "", "", "", "", "", 
  "", "", "", "", "", "", "", 16.67, 1.6425859*^7, 11.833, 16.7, 2.486, 
  1.446, 1768.153, 38.4, 280.995, 6.1, "", "", 5.818, "", 54.24, 0.398}, 
 {"TCD", "Africa", "Chad", "2021-03-24", 4453., 13., 13.714, 158., 0., 0.286, 
  271.097, 0.791, 0.835, 9.619, 0., 0.017, 0.86, "", "", "", "", "", "", "", 
  "", "", "", "", "", "", "", "", "", "", "", "", "", "", "", "", "", "", "", 
  16.67, 1.6425859*^7, 11.833, 16.7, 2.486, 1.446, 1768.153, 38.4, 280.995, 
  6.1, "", "", 5.818, "", 54.24, 0.398}, {"TCD", "Africa", "Chad", 
  "2021-03-25", 4465., 12., 12.143, 158., 0., 0.143, 271.827, 0.731, 0.739, 
  9.619, 0., 0.009, 0.86, "", "", "", "", "", "", "", "", "", "", "", "", "", 
  "", "", "", "", "", "", "", "", "", "", "", "", "", 16.67, 1.6425859*^7, 
  11.833, 16.7, 2.486, 1.446, 1768.153, 38.4, 280.995, 6.1, "", "", 5.818, 
  "", 54.24, 0.398}, {"TCD", "Africa", "Chad", "2021-03-26", 4480., 15., 
  12.143, 158., 0., 0.143, 272.741, 0.913, 0.739, 9.619, 0., 0.009, 0.86, "", 
  "", "", "", "", "", "", "", "", "", "", "", "", "", "", "", "", "", "", "", 
  "", "", "", "", "", "", 16.67, 1.6425859*^7, 11.833, 16.7, 2.486, 1.446, 
  1768.153, 38.4, 280.995, 6.1, "", "", 5.818, "", 54.24, 0.398}, 
 {"TCD", "Africa", "Chad", "2021-03-27", 4501., 21., 13., 160., 2., 0.429, 
  274.019, 1.278, 0.791, 9.741, 0.122, 0.026, 0.86, "", "", "", "", "", "", 
  "", "", "", "", "", "", "", "", "", "", "", "", "", "", "", "", "", "", "", 
  "", 16.67, 1.6425859*^7, 11.833, 16.7, 2.486, 1.446, 1768.153, 38.4, 
  280.995, 6.1, "", "", 5.818, "", 54.24, 0.398}, 
 {"TCD", "Africa", "Chad", "2021-03-28", 4506., 5., 12.286, 162., 2., 0.714, 
  274.324, 0.304, 0.748, 9.862, 0.122, 0.043, 0.86, "", "", "", "", "", "", 
  "", "", "", "", "", "", "", "", "", "", "", "", "", "", "", "", "", "", "", 
  "", 16.67, 1.6425859*^7, 11.833, 16.7, 2.486, 1.446, 1768.153, 38.4, 
  280.995, 6.1, "", "", 5.818, "", 54.24, 0.398}, 
 {"TCD", "Africa", "Chad", "2021-03-29", 4510., 4., 11.857, 164., 2., 1., 
  274.567, 0.244, 0.722, 9.984, 0.122, 0.061, 0.86, "", "", "", "", "", "", 
  "", "", "", "", "", "", "", "", "", "", "", "", "", "", "", "", "", "", "", 
  "", 16.67, 1.6425859*^7, 11.833, 16.7, 2.486, 1.446, 1768.153, 38.4, 
  280.995, 6.1, "", "", 5.818, "", 54.24, 0.398}, 
 {"TCD", "Africa", "Chad", "2021-03-30", 4523., 13., 11.857, 164., 0., 0.857, 
  275.359, 0.791, 0.722, 9.984, 0., 0.052, 0.86, "", "", "", "", "", "", "", 
  "", "", "", "", "", "", "", "", "", "", "", "", "", "", "", "", "", "", "", 
  16.67, 1.6425859*^7, 11.833, 16.7, 2.486, 1.446, 1768.153, 38.4, 280.995, 
  6.1, "", "", 5.818, "", 54.24, 0.398}, {"TCD", "Africa", "Chad", 
  "2021-03-31", 4533., 10., 11.429, 164., 0., 0.857, 275.967, 0.609, 0.696, 
  9.984, 0., 0.052, 0.87, "", "", "", "", "", "", "", "", "", "", "", "", "", 
  "", "", "", "", "", "", "", "", "", "", "", "", "", 16.67, 1.6425859*^7, 
  11.833, 16.7, 2.486, 1.446, 1768.153, 38.4, 280.995, 6.1, "", "", 5.818, 
  "", 54.24, 0.398}, {"TCD", "Africa", "Chad", "2021-04-01", 4552., 19., 
  12.429, 164., 0., 0.857, 277.124, 1.157, 0.757, 9.984, 0., 0.052, 0.87, "", 
  "", "", "", "", "", "", "", "", "", "", "", "", "", "", "", "", "", "", "", 
  "", "", "", "", "", "", 16.67, 1.6425859*^7, 11.833, 16.7, 2.486, 1.446, 
  1768.153, 38.4, 280.995, 6.1, "", "", 5.818, "", 54.24, 0.398}, 
 {"TCD", "Africa", "Chad", "2021-04-02", 4573., 21., 13.286, 164., 0., 0.857, 
  278.402, 1.278, 0.809, 9.984, 0., 0.052, 0.87, "", "", "", "", "", "", "", 
  "", "", "", "", "", "", "", "", "", "", "", "", "", "", "", "", "", "", "", 
  16.67, 1.6425859*^7, 11.833, 16.7, 2.486, 1.446, 1768.153, 38.4, 280.995, 
  6.1, "", "", 5.818, "", 54.24, 0.398}, {"TCD", "Africa", "Chad", 
  "2021-04-03", 4589., 16., 12.571, 164., 0., 0.571, 279.377, 0.974, 0.765, 
  9.984, 0., 0.035, 0.86, "", "", "", "", "", "", "", "", "", "", "", "", "", 
  "", "", "", "", "", "", "", "", "", "", "", "", "", 16.67, 1.6425859*^7, 
  11.833, 16.7, 2.486, 1.446, 1768.153, 38.4, 280.995, 6.1, "", "", 5.818, 
  "", 54.24, 0.398}, {"TCD", "Africa", "Chad", "2021-04-04", 4595., 6., 
  12.714, 165., 1., 0.429, 279.742, 0.365, 0.774, 10.045, 0.061, 0.026, 0.85, 
  "", "", "", "", "", "", "", "", "", "", "", "", "", "", "", "", "", "", "", 
  "", "", "", "", "", "", "", 16.67, 1.6425859*^7, 11.833, 16.7, 2.486, 
  1.446, 1768.153, 38.4, 280.995, 6.1, "", "", 5.818, "", 54.24, 0.398}, 
 {"TCD", "Africa", "Chad", "2021-04-05", 4595., 0., 12.143, 166., 1., 0.286, 
  279.742, 0., 0.739, 10.106, 0.061, 0.017, 0.85, "", "", "", "", "", "", "", 
  "", "", "", "", "", "", "", "", "", "", "", "", "", "", "", "", "", "", "", 
  16.67, 1.6425859*^7, 11.833, 16.7, 2.486, 1.446, 1768.153, 38.4, 280.995, 
  6.1, "", "", 5.818, "", 54.24, 0.398}, {"TCD", "Africa", "Chad", 
  "2021-04-06", 4603., 8., 11.429, 166., 0., 0.286, 280.229, 0.487, 0.696, 
  10.106, 0., 0.017, 0.85, "", "", "", "", "", "", "", "", "", "", "", "", 
  "", "", "", "", "", "", "", "", "", "", "", "", "", "", 16.67, 
  1.6425859*^7, 11.833, 16.7, 2.486, 1.446, 1768.153, 38.4, 280.995, 6.1, "", 
  "", 5.818, "", 54.24, 0.398}, {"TCD", "Africa", "Chad", "2021-04-07", 
  4606., 3., 10.429, 166., 0., 0.286, 280.412, 0.183, 0.635, 10.106, 0., 
  0.017, 0.85, "", "", "", "", "", "", "", "", "", "", "", "", "", "", "", 
  "", "", "", "", "", "", "", "", "", "", "", 13.89, 1.6425859*^7, 11.833, 
  16.7, 2.486, 1.446, 1768.153, 38.4, 280.995, 6.1, "", "", 5.818, "", 54.24, 
  0.398}, {"TCD", "Africa", "Chad", "2021-04-08", 4616., 10., 9.143, 167., 
  1., 0.429, 281.02, 0.609, 0.557, 10.167, 0.061, 0.026, 0.86, "", "", "", 
  "", "", "", "", "", "", "", "", "", "", "", "", "", "", "", "", "", "", "", 
  "", "", "", "", 13.89, 1.6425859*^7, 11.833, 16.7, 2.486, 1.446, 1768.153, 
  38.4, 280.995, 6.1, "", "", 5.818, "", 54.24, 0.398}, 
 {"TCD", "Africa", "Chad", "2021-04-09", 4619., 3., 6.571, 167., 0., 0.429, 
  281.203, 0.183, 0.4, 10.167, 0., 0.026, 0.86, "", "", "", "", "", "", "", 
  "", "", "", "", "", "", "", "", "", "", "", "", "", "", "", "", "", "", "", 
  13.89, 1.6425859*^7, 11.833, 16.7, 2.486, 1.446, 1768.153, 38.4, 280.995, 
  6.1, "", "", 5.818, "", 54.24, 0.398}, {"TCD", "Africa", "Chad", 
  "2021-04-10", 4625., 6., 5.143, 167., 0., 0.429, 281.568, 0.365, 0.313, 
  10.167, 0., 0.026, 0.87, "", "", "", "", "", "", "", "", "", "", "", "", 
  "", "", "", "", "", "", "", "", "", "", "", "", "", "", 13.89, 
  1.6425859*^7, 11.833, 16.7, 2.486, 1.446, 1768.153, 38.4, 280.995, 6.1, "", 
  "", 5.818, "", 54.24, 0.398}, {"TCD", "Africa", "Chad", "2021-04-11", 
  4636., 11., 5.857, 167., 0., 0.286, 282.238, 0.67, 0.357, 10.167, 0., 
  0.017, 0.89, "", "", "", "", "", "", "", "", "", "", "", "", "", "", "", 
  "", "", "", "", "", "", "", "", "", "", "", 13.89, 1.6425859*^7, 11.833, 
  16.7, 2.486, 1.446, 1768.153, 38.4, 280.995, 6.1, "", "", 5.818, "", 54.24, 
  0.398}, {"TCD", "Africa", "Chad", "2021-04-12", 4641., 5., 6.571, 167., 0., 
  0.143, 282.542, 0.304, 0.4, 10.167, 0., 0.009, 0.9, "", "", "", "", "", "", 
  "", "", "", "", "", "", "", "", "", "", "", "", "", "", "", "", "", "", "", 
  "", 13.89, 1.6425859*^7, 11.833, 16.7, 2.486, 1.446, 1768.153, 38.4, 
  280.995, 6.1, "", "", 5.818, "", 54.24, 0.398}, 
 {"TCD", "Africa", "Chad", "2021-04-13", 4652., 11., 7., 167., 0., 0.143, 
  283.212, 0.67, 0.426, 10.167, 0., 0.009, 0.91, "", "", "", "", "", "", "", 
  "", "", "", "", "", "", "", "", "", "", "", "", "", "", "", "", "", "", "", 
  13.89, 1.6425859*^7, 11.833, 16.7, 2.486, 1.446, 1768.153, 38.4, 280.995, 
  6.1, "", "", 5.818, "", 54.24, 0.398}, {"TCD", "Africa", "Chad", 
  "2021-04-14", 4662., 10., 8., 167., 0., 0.143, 283.821, 0.609, 0.487, 
  10.167, 0., 0.009, 0.91, "", "", "", "", "", "", "", "", "", "", "", "", 
  "", "", "", "", "", "", "", "", "", "", "", "", "", "", 13.89, 
  1.6425859*^7, 11.833, 16.7, 2.486, 1.446, 1768.153, 38.4, 280.995, 6.1, "", 
  "", 5.818, "", 54.24, 0.398}, {"TCD", "Africa", "Chad", "2021-04-15", 
  4673., 11., 8.143, 168., 1., 0.143, 284.49, 0.67, 0.496, 10.228, 0.061, 
  0.009, 0.92, "", "", "", "", "", "", "", "", "", "", "", "", "", "", "", 
  "", "", "", "", "", "", "", "", "", "", "", 13.89, 1.6425859*^7, 11.833, 
  16.7, 2.486, 1.446, 1768.153, 38.4, 280.995, 6.1, "", "", 5.818, "", 54.24, 
  0.398}, {"TCD", "Africa", "Chad", "2021-04-16", 4686., 13., 9.571, 168., 
  0., 0.143, 285.282, 0.791, 0.583, 10.228, 0., 0.009, 0.92, "", "", "", "", 
  "", "", "", "", "", "", "", "", "", "", "", "", "", "", "", "", "", "", "", 
  "", "", "", 13.89, 1.6425859*^7, 11.833, 16.7, 2.486, 1.446, 1768.153, 
  38.4, 280.995, 6.1, "", "", 5.818, "", 54.24, 0.398}, 
 {"TCD", "Africa", "Chad", "2021-04-17", 4691., 5., 9.429, 168., 0., 0.143, 
  285.586, 0.304, 0.574, 10.228, 0., 0.009, 0.92, "", "", "", "", "", "", "", 
  "", "", "", "", "", "", "", "", "", "", "", "", "", "", "", "", "", "", "", 
  13.89, 1.6425859*^7, 11.833, 16.7, 2.486, 1.446, 1768.153, 38.4, 280.995, 
  6.1, "", "", 5.818, "", 54.24, 0.398}, {"TCD", "Africa", "Chad", 
  "2021-04-18", 4706., 15., 10., 169., 1., 0.286, 286.499, 0.913, 0.609, 
  10.289, 0.061, 0.017, 0.92, "", "", "", "", "", "", "", "", "", "", "", "", 
  "", "", "", "", "", "", "", "", "", "", "", "", "", "", 25., 1.6425859*^7, 
  11.833, 16.7, 2.486, 1.446, 1768.153, 38.4, 280.995, 6.1, "", "", 5.818, 
  "", 54.24, 0.398}, {"TCD", "Africa", "Chad", "2021-04-19", 4708., 2., 
  9.571, 169., 0., 0.286, 286.621, 0.122, 0.583, 10.289, 0., 0.017, 0.92, "", 
  "", "", "", "", "", "", "", "", "", "", "", "", "", "", "", "", "", "", "", 
  "", "", "", "", "", "", 25., 1.6425859*^7, 11.833, 16.7, 2.486, 1.446, 
  1768.153, 38.4, 280.995, 6.1, "", "", 5.818, "", 54.24, 0.398}, 
 {"TCD", "Africa", "Chad", "2021-04-20", 4723., 15., 10.143, 169., 0., 0.286, 
  287.534, 0.913, 0.617, 10.289, 0., 0.017, 0.92, "", "", "", "", "", "", "", 
  "", "", "", "", "", "", "", "", "", "", "", "", "", "", "", "", "", "", "", 
  25., 1.6425859*^7, 11.833, 16.7, 2.486, 1.446, 1768.153, 38.4, 280.995, 
  6.1, "", "", 5.818, "", 54.24, 0.398}, {"TCD", "Africa", "Chad", 
  "2021-04-21", 4731., 8., 9.857, 169., 0., 0.286, 288.021, 0.487, 0.6, 
  10.289, 0., 0.017, 0.92, "", "", "", "", "", "", "", "", "", "", "", "", 
  "", "", "", "", "", "", "", "", "", "", "", "", "", "", 25., 1.6425859*^7, 
  11.833, 16.7, 2.486, 1.446, 1768.153, 38.4, 280.995, 6.1, "", "", 5.818, 
  "", 54.24, 0.398}, {"TCD", "Africa", "Chad", "2021-04-22", 4735., 4., 
  8.857, 169., 0., 0.143, 288.265, 0.244, 0.539, 10.289, 0., 0.009, 0.91, "", 
  "", "", "", "", "", "", "", "", "", "", "", "", "", "", "", "", "", "", "", 
  "", "", "", "", "", "", 25., 1.6425859*^7, 11.833, 16.7, 2.486, 1.446, 
  1768.153, 38.4, 280.995, 6.1, "", "", 5.818, "", 54.24, 0.398}, 
 {"TCD", "Africa", "Chad", "2021-04-23", 4747., 12., 8.714, 169., 0., 0.143, 
  288.996, 0.731, 0.531, 10.289, 0., 0.009, 0.91, "", "", "", "", "", "", "", 
  "", "", "", "", "", "", "", "", "", "", "", "", "", "", "", "", "", "", "", 
  25., 1.6425859*^7, 11.833, 16.7, 2.486, 1.446, 1768.153, 38.4, 280.995, 
  6.1, "", "", 5.818, "", 54.24, 0.398}, {"TCD", "Africa", "Chad", 
  "2021-04-24", 4752., 5., 8.714, 169., 0., 0.143, 289.3, 0.304, 0.531, 
  10.289, 0., 0.009, 0.91, "", "", "", "", "", "", "", "", "", "", "", "", 
  "", "", "", "", "", "", "", "", "", "", "", "", "", "", 25., 1.6425859*^7, 
  11.833, 16.7, 2.486, 1.446, 1768.153, 38.4, 280.995, 6.1, "", "", 5.818, 
  "", 54.24, 0.398}, {"TCD", "Africa", "Chad", "2021-04-25", 4770., 18., 
  9.143, 169., 0., 0., 290.396, 1.096, 0.557, 10.289, 0., 0., 0.91, "", "", 
  "", "", "", "", "", "", "", "", "", "", "", "", "", "", "", "", "", "", "", 
  "", "", "", "", "", 25., 1.6425859*^7, 11.833, 16.7, 2.486, 1.446, 
  1768.153, 38.4, 280.995, 6.1, "", "", 5.818, "", 54.24, 0.398}, 
 {"TCD", "Africa", "Chad", "2021-04-26", 4772., 2., 9.143, 169., 0., 0., 
  290.518, 0.122, 0.557, 10.289, 0., 0., 0.91, "", "", "", "", "", "", "", 
  "", "", "", "", "", "", "", "", "", "", "", "", "", "", "", "", "", "", "", 
  16.67, 1.6425859*^7, 11.833, 16.7, 2.486, 1.446, 1768.153, 38.4, 280.995, 
  6.1, "", "", 5.818, "", 54.24, 0.398}, {"TCD", "Africa", "Chad", 
  "2021-04-27", 4779., 7., 8., 170., 1., 0.143, 290.944, 0.426, 0.487, 10.35, 
  0.061, 0.009, 0.9, "", "", "", "", "", "", "", "", "", "", "", "", "", "", 
  "", "", "", "", "", "", "", "", "", "", "", "", 16.67, 1.6425859*^7, 
  11.833, 16.7, 2.486, 1.446, 1768.153, 38.4, 280.995, 6.1, "", "", 5.818, 
  "", 54.24, 0.398}, {"TCD", "Africa", "Chad", "2021-04-28", 4789., 10., 
  8.286, 170., 0., 0.143, 291.552, 0.609, 0.504, 10.35, 0., 0.009, 0.9, "", 
  "", "", "", "", "", "", "", "", "", "", "", "", "", "", "", "", "", "", "", 
  "", "", "", "", "", "", 16.67, 1.6425859*^7, 11.833, 16.7, 2.486, 1.446, 
  1768.153, 38.4, 280.995, 6.1, "", "", 5.818, "", 54.24, 0.398}, 
 {"TCD", "Africa", "Chad", "2021-04-29", 4810., 21., 10.714, 170., 0., 0.143, 
  292.831, 1.278, 0.652, 10.35, 0., 0.009, 0.89, "", "", "", "", "", "", "", 
  "", "", "", "", "", "", "", "", "", "", "", "", "", "", "", "", "", "", "", 
  16.67, 1.6425859*^7, 11.833, 16.7, 2.486, 1.446, 1768.153, 38.4, 280.995, 
  6.1, "", "", 5.818, "", 54.24, 0.398}, {"TCD", "Africa", "Chad", 
  "2021-04-30", 4817., 7., 10., 170., 0., 0.143, 293.257, 0.426, 0.609, 
  10.35, 0., 0.009, 0.88, "", "", "", "", "", "", "", "", "", "", "", "", "", 
  "", "", "", "", "", "", "", "", "", "", "", "", "", 16.67, 1.6425859*^7, 
  11.833, 16.7, 2.486, 1.446, 1768.153, 38.4, 280.995, 6.1, "", "", 5.818, 
  "", 54.24, 0.398}, {"TCD", "Africa", "Chad", "2021-05-01", 4824., 7., 
  10.286, 170., 0., 0.143, 293.683, 0.426, 0.626, 10.35, 0., 0.009, 0.86, "", 
  "", "", "", "", "", "", "", "", "", "", "", "", "", "", "", "", "", "", "", 
  "", "", "", "", "", "", 16.67, 1.6425859*^7, 11.833, 16.7, 2.486, 1.446, 
  1768.153, 38.4, 280.995, 6.1, "", "", 5.818, "", 54.24, 0.398}, 
 {"TCD", "Africa", "Chad", "2021-05-02", 4828., 4., 8.286, 170., 0., 0.143, 
  293.927, 0.244, 0.504, 10.35, 0., 0.009, 0.85, "", "", "", "", "", "", "", 
  "", "", "", "", "", "", "", "", "", "", "", "", "", "", "", "", "", "", "", 
  16.67, 1.6425859*^7, 11.833, 16.7, 2.486, 1.446, 1768.153, 38.4, 280.995, 
  6.1, "", "", 5.818, "", 54.24, 0.398}, {"TCD", "Africa", "Chad", 
  "2021-05-03", 4828., 0., 8., 170., 0., 0.143, 293.927, 0., 0.487, 10.35, 
  0., 0.009, 0.84, "", "", "", "", "", "", "", "", "", "", "", "", "", "", 
  "", "", "", "", "", "", "", "", "", "", "", "", 16.67, 1.6425859*^7, 
  11.833, 16.7, 2.486, 1.446, 1768.153, 38.4, 280.995, 6.1, "", "", 5.818, 
  "", 54.24, 0.398}, {"TCD", "Africa", "Chad", "2021-05-04", 4835., 7., 8., 
  170., 0., 0., 294.353, 0.426, 0.487, 10.35, 0., 0., 0.83, "", "", "", "", 
  "", "", "", "", "", "", "", "", "", "", "", "", "", "", "", "", "", "", "", 
  "", "", "", 16.67, 1.6425859*^7, 11.833, 16.7, 2.486, 1.446, 1768.153, 
  38.4, 280.995, 6.1, "", "", 5.818, "", 54.24, 0.398}, 
 {"TCD", "Africa", "Chad", "2021-05-05", 4847., 12., 8.286, 170., 0., 0., 
  295.084, 0.731, 0.504, 10.35, 0., 0., 0.83, "", "", "", "", "", "", "", "", 
  "", "", "", "", "", "", "", "", "", "", "", "", "", "", "", "", "", "", 
  16.67, 1.6425859*^7, 11.833, 16.7, 2.486, 1.446, 1768.153, 38.4, 280.995, 
  6.1, "", "", 5.818, "", 54.24, 0.398}, {"TCD", "Africa", "Chad", 
  "2021-05-06", 4854., 7., 6.286, 170., 0., 0., 295.51, 0.426, 0.383, 10.35, 
  0., 0., 0.82, "", "", "", "", "", "", "", "", "", "", "", "", "", "", "", 
  "", "", "", "", "", "", "", "", "", "", "", 16.67, 1.6425859*^7, 11.833, 
  16.7, 2.486, 1.446, 1768.153, 38.4, 280.995, 6.1, "", "", 5.818, "", 54.24, 
  0.398}, {"TCD", "Africa", "Chad", "2021-05-07", 4862., 8., 6.429, 170., 0., 
  0., 295.997, 0.487, 0.391, 10.35, 0., 0., 0.81, "", "", "", "", "", "", "", 
  "", "", "", "", "", "", "", "", "", "", "", "", "", "", "", "", "", "", "", 
  16.67, 1.6425859*^7, 11.833, 16.7, 2.486, 1.446, 1768.153, 38.4, 280.995, 
  6.1, "", "", 5.818, "", 54.24, 0.398}, {"TCD", "Africa", "Chad", 
  "2021-05-08", 4874., 12., 7.143, 171., 1., 0.143, 296.727, 0.731, 0.435, 
  10.41, 0.061, 0.009, 0.8, "", "", "", "", "", "", "", "", "", "", "", "", 
  "", "", "", "", "", "", "", "", "", "", "", "", "", "", 16.67, 
  1.6425859*^7, 11.833, 16.7, 2.486, 1.446, 1768.153, 38.4, 280.995, 6.1, "", 
  "", 5.818, "", 54.24, 0.398}, {"TCD", "Africa", "Chad", "2021-05-09", 
  4877., 3., 7., 171., 0., 0.143, 296.91, 0.183, 0.426, 10.41, 0., 0.009, 
  0.78, "", "", "", "", "", "", "", "", "", "", "", "", "", "", "", "", "", 
  "", "", "", "", "", "", "", "", "", 16.67, 1.6425859*^7, 11.833, 16.7, 
  2.486, 1.446, 1768.153, 38.4, 280.995, 6.1, "", "", 5.818, "", 54.24, 
  0.398}, {"TCD", "Africa", "Chad", "2021-05-10", 4882., 5., 7.714, 171., 0., 
  0.143, 297.214, 0.304, 0.47, 10.41, 0., 0.009, 0.77, "", "", "", "", "", 
  "", "", "", "", "", "", "", "", "", "", "", "", "", "", "", "", "", "", "", 
  "", "", 16.67, 1.6425859*^7, 11.833, 16.7, 2.486, 1.446, 1768.153, 38.4, 
  280.995, 6.1, "", "", 5.818, "", 54.24, 0.398}, 
 {"TCD", "Africa", "Chad", "2021-05-11", 4888., 6., 7.571, 172., 1., 0.286, 
  297.58, 0.365, 0.461, 10.471, 0.061, 0.017, 0.75, "", "", "", "", "", "", 
  "", "", "", "", "", "", "", "", "", "", "", "", "", "", "", "", "", "", "", 
  "", 16.67, 1.6425859*^7, 11.833, 16.7, 2.486, 1.446, 1768.153, 38.4, 
  280.995, 6.1, "", "", 5.818, "", 54.24, 0.398}, 
 {"TCD", "Africa", "Chad", "2021-05-12", 4891., 3., 6.286, 172., 0., 0.286, 
  297.762, 0.183, 0.383, 10.471, 0., 0.017, 0.74, "", "", "", "", "", "", "", 
  "", "", "", "", "", "", "", "", "", "", "", "", "", "", "", "", "", "", "", 
  16.67, 1.6425859*^7, 11.833, 16.7, 2.486, 1.446, 1768.153, 38.4, 280.995, 
  6.1, "", "", 5.818, "", 54.24, 0.398}, {"TCD", "Africa", "Chad", 
  "2021-05-13", 4895., 4., 5.857, 172., 0., 0.286, 298.006, 0.244, 0.357, 
  10.471, 0., 0.017, 0.72, "", "", "", "", "", "", "", "", "", "", "", "", 
  "", "", "", "", "", "", "", "", "", "", "", "", "", "", 16.67, 
  1.6425859*^7, 11.833, 16.7, 2.486, 1.446, 1768.153, 38.4, 280.995, 6.1, "", 
  "", 5.818, "", 54.24, 0.398}, {"TCD", "Africa", "Chad", "2021-05-14", 
  4897., 2., 5., 173., 1., 0.429, 298.127, 0.122, 0.304, 10.532, 0.061, 
  0.026, 0.71, "", "", "", "", "", "", "", "", "", "", "", "", "", "", "", 
  "", "", "", "", "", "", "", "", "", "", "", 16.67, 1.6425859*^7, 11.833, 
  16.7, 2.486, 1.446, 1768.153, 38.4, 280.995, 6.1, "", "", 5.818, "", 54.24, 
  0.398}, {"TCD", "Africa", "Chad", "2021-05-15", 4901., 4., 3.857, 173., 0., 
  0.286, 298.371, 0.244, 0.235, 10.532, 0., 0.017, 0.71, "", "", "", "", "", 
  "", "", "", "", "", "", "", "", "", "", "", "", "", "", "", "", "", "", "", 
  "", "", 16.67, 1.6425859*^7, 11.833, 16.7, 2.486, 1.446, 1768.153, 38.4, 
  280.995, 6.1, "", "", 5.818, "", 54.24, 0.398}, 
 {"TCD", "Africa", "Chad", "2021-05-16", 4904., 3., 3.857, 173., 0., 0.286, 
  298.554, 0.183, 0.235, 10.532, 0., 0.017, 0.7, "", "", "", "", "", "", "", 
  "", "", "", "", "", "", "", "", "", "", "", "", "", "", "", "", "", "", "", 
  16.67, 1.6425859*^7, 11.833, 16.7, 2.486, 1.446, 1768.153, 38.4, 280.995, 
  6.1, "", "", 5.818, "", 54.24, 0.398}, {"TCD", "Africa", "Chad", 
  "2021-05-17", 4904., 0., 3.143, 173., 0., 0.286, 298.554, 0., 0.191, 
  10.532, 0., 0.017, 0.7, "", "", "", "", "", "", "", "", "", "", "", "", "", 
  "", "", "", "", "", "", "", "", "", "", "", "", "", 16.67, 1.6425859*^7, 
  11.833, 16.7, 2.486, 1.446, 1768.153, 38.4, 280.995, 6.1, "", "", 5.818, 
  "", 54.24, 0.398}, {"TCD", "Africa", "Chad", "2021-05-18", 4905., 1., 
  2.429, 173., 0., 0.143, 298.615, 0.061, 0.148, 10.532, 0., 0.009, 0.7, "", 
  "", "", "", "", "", "", "", "", "", "", "", "", "", "", "", "", "", "", "", 
  "", "", "", "", "", "", 16.67, 1.6425859*^7, 11.833, 16.7, 2.486, 1.446, 
  1768.153, 38.4, 280.995, 6.1, "", "", 5.818, "", 54.24, 0.398}, 
 {"TCD", "Africa", "Chad", "2021-05-19", 4914., 9., 3.286, 173., 0., 0.143, 
  299.162, 0.548, 0.2, 10.532, 0., 0.009, 0.7, "", "", "", "", "", "", "", 
  "", "", "", "", "", "", "", "", "", "", "", "", "", "", "", "", "", "", "", 
  16.67, 1.6425859*^7, 11.833, 16.7, 2.486, 1.446, 1768.153, 38.4, 280.995, 
  6.1, "", "", 5.818, "", 54.24, 0.398}, {"TCD", "Africa", "Chad", 
  "2021-05-20", 4918., 4., 3.286, 173., 0., 0.143, 299.406, 0.244, 0.2, 
  10.532, 0., 0.009, 0.69, "", "", "", "", "", "", "", "", "", "", "", "", 
  "", "", "", "", "", "", "", "", "", "", "", "", "", "", 16.67, 
  1.6425859*^7, 11.833, 16.7, 2.486, 1.446, 1768.153, 38.4, 280.995, 6.1, "", 
  "", 5.818, "", 54.24, 0.398}, {"TCD", "Africa", "Chad", "2021-05-21", 
  4919., 1., 3.143, 173., 0., 0., 299.467, 0.061, 0.191, 10.532, 0., 0., 
  0.67, "", "", "", "", "", "", "", "", "", "", "", "", "", "", "", "", "", 
  "", "", "", "", "", "", "", "", "", 16.67, 1.6425859*^7, 11.833, 16.7, 
  2.486, 1.446, 1768.153, 38.4, 280.995, 6.1, "", "", 5.818, "", 54.24, 
  0.398}, {"TCD", "Africa", "Chad", "2021-05-22", 4923., 4., 3.143, 173., 0., 
  0., 299.71, 0.244, 0.191, 10.532, 0., 0., 0.67, "", "", "", "", "", "", "", 
  "", "", "", "", "", "", "", "", "", "", "", "", "", "", "", "", "", "", "", 
  16.67, 1.6425859*^7, 11.833, 16.7, 2.486, 1.446, 1768.153, 38.4, 280.995, 
  6.1, "", "", 5.818, "", 54.24, 0.398}, {"TCD", "Africa", "Chad", 
  "2021-05-23", 4924., 1., 2.857, 173., 0., 0., 299.771, 0.061, 0.174, 
  10.532, 0., 0., 0.66, "", "", "", "", "", "", "", "", "", "", "", "", "", 
  "", "", "", "", "", "", "", "", "", "", "", "", "", 16.67, 1.6425859*^7, 
  11.833, 16.7, 2.486, 1.446, 1768.153, 38.4, 280.995, 6.1, "", "", 5.818, 
  "", 54.24, 0.398}, {"TCD", "Africa", "Chad", "2021-05-24", 4924., 0., 
  2.857, 173., 0., 0., 299.771, 0., 0.174, 10.532, 0., 0., 0.65, "", "", "", 
  "", "", "", "", "", "", "", "", "", "", "", "", "", "", "", "", "", "", "", 
  "", "", "", "", "", 1.6425859*^7, 11.833, 16.7, 2.486, 1.446, 1768.153, 
  38.4, 280.995, 6.1, "", "", 5.818, "", 54.24, 0.398}, 
 {"TCD", "Africa", "Chad", "2021-05-25", 4924., 0., 2.714, 173., 0., 0., 
  299.771, 0., 0.165, 10.532, 0., 0., 0.64, "", "", "", "", "", "", "", "", 
  "", "", "", "", "", "", "", "", "", "", "", "", "", "", "", "", "", "", "", 
  1.6425859*^7, 11.833, 16.7, 2.486, 1.446, 1768.153, 38.4, 280.995, 6.1, "", 
  "", 5.818, "", 54.24, 0.398}, {"TCD", "Africa", "Chad", "2021-05-26", 
  4925., 1., 1.571, 173., 0., 0., 299.832, 0.061, 0.096, 10.532, 0., 0., 
  0.64, "", "", "", "", "", "", "", "", "", "", "", "", "", "", "", "", "", 
  "", "", "", "", "", "", "", "", "", "", 1.6425859*^7, 11.833, 16.7, 2.486, 
  1.446, 1768.153, 38.4, 280.995, 6.1, "", "", 5.818, "", 54.24, 0.398}, 
 {"TCD", "Africa", "Chad", "2021-05-27", 4926., 1., 1.143, 173., 0., 0., 
  299.893, 0.061, 0.07, 10.532, 0., 0., 0.65, "", "", "", "", "", "", "", "", 
  "", "", "", "", "", "", "", "", "", "", "", "", "", "", "", "", "", "", "", 
  1.6425859*^7, 11.833, 16.7, 2.486, 1.446, 1768.153, 38.4, 280.995, 6.1, "", 
  "", 5.818, "", 54.24, 0.398}, {"TCD", "Africa", "Chad", "2021-05-28", 
  4927., 1., 1.143, 173., 0., 0., 299.954, 0.061, 0.07, 10.532, 0., 0., 0.65, 
  "", "", "", "", "", "", "", "", "", "", "", "", "", "", "", "", "", "", "", 
  "", "", "", "", "", "", "", "", 1.6425859*^7, 11.833, 16.7, 2.486, 1.446, 
  1768.153, 38.4, 280.995, 6.1, "", "", 5.818, "", 54.24, 0.398}, 
 {"TCD", "Africa", "Chad", "2021-05-29", 4928., 1., 0.714, 173., 0., 0., 
  300.015, 0.061, 0.043, 10.532, 0., 0., 0.66, "", "", "", "", "", "", "", 
  "", "", "", "", "", "", "", "", "", "", "", "", "", "", "", "", "", "", "", 
  "", 1.6425859*^7, 11.833, 16.7, 2.486, 1.446, 1768.153, 38.4, 280.995, 6.1, 
  "", "", 5.818, "", 54.24, 0.398}, {"TCD", "Africa", "Chad", "2021-05-30", 
  4929., 1., 0.714, 173., 0., 0., 300.076, 0.061, 0.043, 10.532, 0., 0., 
  0.67, "", "", "", "", "", "", "", "", "", "", "", "", "", "", "", "", "", 
  "", "", "", "", "", "", "", "", "", "", 1.6425859*^7, 11.833, 16.7, 2.486, 
  1.446, 1768.153, 38.4, 280.995, 6.1, "", "", 5.818, "", 54.24, 0.398}, 
 {"TCD", "Africa", "Chad", "2021-05-31", 4931., 2., 1., 173., 0., 0., 
  300.197, 0.122, 0.061, 10.532, 0., 0., 0.68, "", "", "", "", "", "", "", 
  "", "", "", "", "", "", "", "", "", "", "", "", "", "", "", "", "", "", "", 
  "", 1.6425859*^7, 11.833, 16.7, 2.486, 1.446, 1768.153, 38.4, 280.995, 6.1, 
  "", "", 5.818, "", 54.24, 0.398}, {"TCD", "Africa", "Chad", "2021-06-01", 
  4934., 3., 1.429, 173., 0., 0., 300.38, 0.183, 0.087, 10.532, 0., 0., 0.69, 
  "", "", "", "", "", "", "", "", "", "", "", "", "", "", "", "", "", "", "", 
  "", "", "", "", "", "", "", "", 1.6425859*^7, 11.833, 16.7, 2.486, 1.446, 
  1768.153, 38.4, 280.995, 6.1, "", "", 5.818, "", 54.24, 0.398}, 
 {"TCD", "Africa", "Chad", "2021-06-02", 4935., 1., 1.429, 173., 0., 0., 
  300.441, 0.061, 0.087, 10.532, 0., 0., 0.68, "", "", "", "", "", "", "", 
  "", "", "", "", "", "", "", "", "", "", "", "", "", "", "", "", "", "", "", 
  "", 1.6425859*^7, 11.833, 16.7, 2.486, 1.446, 1768.153, 38.4, 280.995, 6.1, 
  "", "", 5.818, "", 54.24, 0.398}, {"TCD", "Africa", "Chad", "2021-06-03", 
  4935., 0., 1.286, 173., 0., 0., 300.441, 0., 0.078, 10.532, 0., 0., 0.68, 
  "", "", "", "", "", "", "", "", "", "", "", "", "", "", "", "", "", "", "", 
  "", "", "", "", "", "", "", "", 1.6425859*^7, 11.833, 16.7, 2.486, 1.446, 
  1768.153, 38.4, 280.995, 6.1, "", "", 5.818, "", 54.24, 0.398}, 
 {"TCD", "Africa", "Chad", "2021-06-04", 4938., 3., 1.571, 174., 1., 0.143, 
  300.624, 0.183, 0.096, 10.593, 0.061, 0.009, 0.68, "", "", "", "", "", "", 
  "", "", "", "", "", "", "", "", "", "", "", "", "", "", "", "", "", "", "", 
  "", "", 1.6425859*^7, 11.833, 16.7, 2.486, 1.446, 1768.153, 38.4, 280.995, 
  6.1, "", "", 5.818, "", 54.24, 0.398}, {"TCD", "Africa", "Chad", 
  "2021-06-05", 4939., 1., 1.571, 174., 0., 0.143, 300.684, 0.061, 0.096, 
  10.593, 0., 0.009, 0.68, "", "", "", "", "", "", "", "", "", "", "", "", 
  "", "", "", "", "", "", "", "", "", "", "", "", "", "", "", 1.6425859*^7, 
  11.833, 16.7, 2.486, 1.446, 1768.153, 38.4, 280.995, 6.1, "", "", 5.818, 
  "", 54.24, 0.398}, {"TCD", "Africa", "Chad", "2021-06-06", 4939., 0., 
  1.429, 174., 0., 0.143, 300.684, 0., 0.087, 10.593, 0., 0.009, 0.68, "", 
  "", "", "", "", "", "", "", "", "", "", "", "", "", "", "", "", "", "", "", 
  "", "", "", "", "", "", "", 1.6425859*^7, 11.833, 16.7, 2.486, 1.446, 
  1768.153, 38.4, 280.995, 6.1, "", "", 5.818, "", 54.24, 0.398}, 
 {"TCD", "Africa", "Chad", "2021-06-07", 4940., 1., 1.286, 174., 0., 0.143, 
  300.745, 0.061, 0.078, 10.593, 0., 0.009, "", "", "", "", "", "", "", "", 
  "", "", "", "", "", "", "", "", "", "", "", "", "", "", "", "", "", "", "", 
  "", 1.6425859*^7, 11.833, 16.7, 2.486, 1.446, 1768.153, 38.4, 280.995, 6.1, 
  "", "", 5.818, "", 54.24, 0.398}, {"CHL", "South America", "Chile", 
  "2020-02-23", 2., 2., "", "", "", "", 0.105, 0.105, "", "", "", "", "", "", 
  "", "", "", "", "", "", "", "", "", "", "", "", "", "", "", "", "", "", "", 
  "", "", "", "", "", "", 0., 1.9116209*^7, 24.282, 35.4, 11.087, 6.938, 
  22767.037, 1.3, 127.993, 8.46, 34.2, 41.5, "", 2.11, 80.18, 0.851}, 
 {"CHL", "South America", "Chile", "2020-02-24", 2., 0., "", "", "", "", 
  0.105, 0., "", "", "", "", "", "", "", "", "", "", "", "", "", "", "", "", 
  "", "", "", "", "", "", "", "", "", "", "", "", "", "", "", 0., 
  1.9116209*^7, 24.282, 35.4, 11.087, 6.938, 22767.037, 1.3, 127.993, 8.46, 
  34.2, 41.5, "", 2.11, 80.18, 0.851}, {"CHL", "South America", "Chile", 
  "2020-02-25", 2., 0., "", "", "", "", 0.105, 0., "", "", "", "", "", "", 
  "", "", "", "", "", "", "", "", "", "", "", "", "", "", "", "", "", "", "", 
  "", "", "", "", "", "", 0., 1.9116209*^7, 24.282, 35.4, 11.087, 6.938, 
  22767.037, 1.3, 127.993, 8.46, 34.2, 41.5, "", 2.11, 80.18, 0.851}, 
 {"CHL", "South America", "Chile", "2020-02-26", 2., 0., "", "", "", "", 
  0.105, 0., "", "", "", "", "", "", "", "", "", "", "", "", "", "", "", "", 
  "", "", "", "", "", "", "", "", "", "", "", "", "", "", "", 0., 
  1.9116209*^7, 24.282, 35.4, 11.087, 6.938, 22767.037, 1.3, 127.993, 8.46, 
  34.2, 41.5, "", 2.11, 80.18, 0.851}, {"CHL", "South America", "Chile", 
  "2020-02-27", 2., 0., "", "", "", "", 0.105, 0., "", "", "", "", "", "", 
  "", "", "", "", "", "", "", "", "", "", "", "", "", "", "", "", "", "", "", 
  "", "", "", "", "", "", 0., 1.9116209*^7, 24.282, 35.4, 11.087, 6.938, 
  22767.037, 1.3, 127.993, 8.46, 34.2, 41.5, "", 2.11, 80.18, 0.851}, 
 {"CHL", "South America", "Chile", "2020-02-28", 2., 0., 0.286, "", "", 0., 
  0.105, 0., 0.015, "", "", 0., "", "", "", "", "", "", "", "", "", "", "", 
  "", "", "", "", "", "", "", "", "", "", "", "", "", "", "", "", 0., 
  1.9116209*^7, 24.282, 35.4, 11.087, 6.938, 22767.037, 1.3, 127.993, 8.46, 
  34.2, 41.5, "", 2.11, 80.18, 0.851}, {"CHL", "South America", "Chile", 
  "2020-02-29", 2., 0., 0.286, "", "", 0., 0.105, 0., 0.015, "", "", 0., "", 
  "", "", "", "", "", "", "", "", "", "", "", "", "", "", "", "", "", "", "", 
  "", "", "", "", "", "", "", 0., 1.9116209*^7, 24.282, 35.4, 11.087, 6.938, 
  22767.037, 1.3, 127.993, 8.46, 34.2, 41.5, "", 2.11, 80.18, 0.851}, 
 {"CHL", "South America", "Chile", "2020-03-01", 9., 7., 1., "", "", 0., 
  0.471, 0.366, 0.052, "", "", 0., "", "", "", "", "", "", "", "", "", "", 
  "", "", "", "", "", "", "", "", "", "", "", "", "", "", "", "", "", 0., 
  1.9116209*^7, 24.282, 35.4, 11.087, 6.938, 22767.037, 1.3, 127.993, 8.46, 
  34.2, 41.5, "", 2.11, 80.18, 0.851}, {"CHL", "South America", "Chile", 
  "2020-03-02", 9., 0., 1., "", "", 0., 0.471, 0., 0.052, "", "", 0., "", "", 
  "", "", "", "", "", "", "", "", "", "", "", "", "", "", "", "", "", "", "", 
  "", "", "", "", "", "", 0., 1.9116209*^7, 24.282, 35.4, 11.087, 6.938, 
  22767.037, 1.3, 127.993, 8.46, 34.2, 41.5, "", 2.11, 80.18, 0.851}, 
 {"CHL", "South America", "Chile", "2020-03-03", 10., 1., 1.143, "", "", 0., 
  0.523, 0.052, 0.06, "", "", 0., "", "", "", "", "", "", "", "", "", "", "", 
  "", "", "", "", "", "", "", "", "", "", "", "", "", "", "", "", 0., 
  1.9116209*^7, 24.282, 35.4, 11.087, 6.938, 22767.037, 1.3, 127.993, 8.46, 
  34.2, 41.5, "", 2.11, 80.18, 0.851}, {"CHL", "South America", "Chile", 
  "2020-03-04", 10., 0., 1.143, "", "", 0., 0.523, 0., 0.06, "", "", 0., "", 
  "", "", "", "", "", "", "", "", "", "", "", "", "", "", "", "", "", "", "", 
  "", "", "", "", "", "", "", 0., 1.9116209*^7, 24.282, 35.4, 11.087, 6.938, 
  22767.037, 1.3, 127.993, 8.46, 34.2, 41.5, "", 2.11, 80.18, 0.851}, 
 {"CHL", "South America", "Chile", "2020-03-05", 13., 3., 1.571, "", "", 0., 
  0.68, 0.157, 0.082, "", "", 0., "", "", "", "", "", "", "", "", "", "", "", 
  "", "", "", "", "", "", "", "", "", "", "", "", "", "", "", "", 0., 
  1.9116209*^7, 24.282, 35.4, 11.087, 6.938, 22767.037, 1.3, 127.993, 8.46, 
  34.2, 41.5, "", 2.11, 80.18, 0.851}, {"CHL", "South America", "Chile", 
  "2020-03-06", 13., 0., 1.571, "", "", 0., 0.68, 0., 0.082, "", "", 0., "", 
  "", "", "", "", "", "", "", "", "", "", "", "", "", "", "", "", "", "", "", 
  "", "", "", "", "", "", "", 0., 1.9116209*^7, 24.282, 35.4, 11.087, 6.938, 
  22767.037, 1.3, 127.993, 8.46, 34.2, 41.5, "", 2.11, 80.18, 0.851}, 
 {"CHL", "South America", "Chile", "2020-03-07", 13., 0., 1.571, "", "", 0., 
  0.68, 0., 0.082, "", "", 0., "", "", "", "", "", "", "", "", "", "", "", 
  "", "", "", "", "", "", "", "", "", "", "", "", "", "", "", "", 0., 
  1.9116209*^7, 24.282, 35.4, 11.087, 6.938, 22767.037, 1.3, 127.993, 8.46, 
  34.2, 41.5, "", 2.11, 80.18, 0.851}, {"CHL", "South America", "Chile", 
  "2020-03-08", 20., 7., 1.571, "", "", 0., 1.046, 0.366, 0.082, "", "", 0., 
  "", "", "", "", "", "", "", "", "", "", "", "", "", "", "", "", "", "", "", 
  "", "", "", "", "", "", "", "", 0., 1.9116209*^7, 24.282, 35.4, 11.087, 
  6.938, 22767.037, 1.3, 127.993, 8.46, 34.2, 41.5, "", 2.11, 80.18, 0.851}, 
 {"CHL", "South America", "Chile", "2020-03-09", 20., 0., 1.571, "", "", 0., 
  1.046, 0., 0.082, "", "", 0., "", "", "", "", "", "", "", "", "", "", "", 
  "", "", "", "", "", "", "", "", "", "", "", "", "", "", "", "", 0., 
  1.9116209*^7, 24.282, 35.4, 11.087, 6.938, 22767.037, 1.3, 127.993, 8.46, 
  34.2, 41.5, "", 2.11, 80.18, 0.851}, {"CHL", "South America", "Chile", 
  "2020-03-10", 25., 5., 2.143, "", "", 0., 1.308, 0.262, 0.112, "", "", 0., 
  "", "", "", "", "", "", "", "", "", "", "", "", "", "", "", "", "", "", "", 
  "", "", "", "", "", "", "", "", 0., 1.9116209*^7, 24.282, 35.4, 11.087, 
  6.938, 22767.037, 1.3, 127.993, 8.46, 34.2, 41.5, "", 2.11, 80.18, 0.851}, 
 {"CHL", "South America", "Chile", "2020-03-11", 35., 10., 3.571, "", "", 0., 
  1.831, 0.523, 0.187, "", "", 0., "", "", "", "", "", "", "", "", "", "", 
  "", "", "", "", "", "", "", "", "", "", "", "", "", "", "", "", "", 0., 
  1.9116209*^7, 24.282, 35.4, 11.087, 6.938, 22767.037, 1.3, 127.993, 8.46, 
  34.2, 41.5, "", 2.11, 80.18, 0.851}, {"CHL", "South America", "Chile", 
  "2020-03-12", 35., 0., 3.143, "", "", 0., 1.831, 0., 0.164, "", "", 0., "", 
  "", "", "", "", "", "", "", "", "", "", "", "", "", "", "", "", "", "", "", 
  "", "", "", "", "", "", "", 0., 1.9116209*^7, 24.282, 35.4, 11.087, 6.938, 
  22767.037, 1.3, 127.993, 8.46, 34.2, 41.5, "", 2.11, 80.18, 0.851}, 
 {"CHL", "South America", "Chile", "2020-03-13", 55., 20., 6., "", "", 0., 
  2.877, 1.046, 0.314, "", "", 0., "", "", "", "", "", "", "", "", "", "", 
  "", "", "", "", "", "", "", "", "", "", "", "", "", "", "", "", "", 0., 
  1.9116209*^7, 24.282, 35.4, 11.087, 6.938, 22767.037, 1.3, 127.993, 8.46, 
  34.2, 41.5, "", 2.11, 80.18, 0.851}, {"CHL", "South America", "Chile", 
  "2020-03-14", 88., 33., 10.714, "", "", 0., 4.603, 1.726, 0.56, "", "", 0., 
  "", "", "", "", "", "", "", "", "", "", "", "", "", "", "", "", "", "", "", 
  "", "", "", "", "", "", "", "", 11.11, 1.9116209*^7, 24.282, 35.4, 11.087, 
  6.938, 22767.037, 1.3, 127.993, 8.46, 34.2, 41.5, "", 2.11, 80.18, 0.851}, 
 {"CHL", "South America", "Chile", "2020-03-15", 101., 13., 11.571, "", "", 
  0., 5.283, 0.68, 0.605, "", "", 0., "", "", "", "", "", "", "", "", "", "", 
  "", "", "", "", "", "", "", "", "", "", "", "", "", "", "", "", "", 22.22, 
  1.9116209*^7, 24.282, 35.4, 11.087, 6.938, 22767.037, 1.3, 127.993, 8.46, 
  34.2, 41.5, "", 2.11, 80.18, 0.851}, {"CHL", "South America", "Chile", 
  "2020-03-16", 182., 81., 23.143, "", "", 0., 9.521, 4.237, 1.211, "", "", 
  0., 2.86, "", "", "", "", "", "", "", "", "", "", "", "", "", "", "", "", 
  "", "", "", "", "", "", "", "", "", "", 47.22, 1.9116209*^7, 24.282, 35.4, 
  11.087, 6.938, 22767.037, 1.3, 127.993, 8.46, 34.2, 41.5, "", 2.11, 80.18, 
  0.851}, {"CHL", "South America", "Chile", "2020-03-17", 228., 46., 29., "", 
  "", 0., 11.927, 2.406, 1.517, "", "", 0., 2.79, "", "", "", "", "", "", "", 
  "", "", "", "", "", "", "", "", "", "", "", "", "", "", "", "", "", "", "", 
  47.22, 1.9116209*^7, 24.282, 35.4, 11.087, 6.938, 22767.037, 1.3, 127.993, 
  8.46, 34.2, 41.5, "", 2.11, 80.18, 0.851}, {"CHL", "South America", 
  "Chile", "2020-03-18", 265., 37., 32.857, "", "", 0., 13.863, 1.936, 1.719, 
  "", "", 0., 2.73, "", "", "", "", "", "", "", "", "", "", "", "", "", "", 
  "", "", "", "", "", "", "", "", "", "", "", "", 55.56, 1.9116209*^7, 
  24.282, 35.4, 11.087, 6.938, 22767.037, 1.3, 127.993, 8.46, 34.2, 41.5, "", 
  2.11, 80.18, 0.851}, {"CHL", "South America", "Chile", "2020-03-19", 265., 
  0., 32.857, "", "", 0., 13.863, 0., 1.719, "", "", 0., 2.71, "", "", "", 
  "", "", "", "", "", "", "", "", "", "", "", "", "", "", "", "", "", "", "", 
  "", "", "", "", 55.56, 1.9116209*^7, 24.282, 35.4, 11.087, 6.938, 
  22767.037, 1.3, 127.993, 8.46, 34.2, 41.5, "", 2.11, 80.18, 0.851}, 
 {"CHL", "South America", "Chile", "2020-03-20", 461., 196., 58., "", "", 0., 
  24.116, 10.253, 3.034, "", "", 0., 2.73, "", "", "", "", "", "", "", "", 
  "", "", "", "", "", "", "", "", "", "", "", "", "", "", "", "", "", "", 
  55.56, 1.9116209*^7, 24.282, 35.4, 11.087, 6.938, 22767.037, 1.3, 127.993, 
  8.46, 34.2, 41.5, "", 2.11, 80.18, 0.851}, {"CHL", "South America", 
  "Chile", "2020-03-21", 592., 131., 72., "", "", 0., 30.968, 6.853, 3.766, 
  "", "", 0., 2.64, "", "", "", "", "", "", "", "", "", "", "", "", "", "", 
  "", "", "", "", "", "", "", "", "", "", "", "", 51.85, 1.9116209*^7, 
  24.282, 35.4, 11.087, 6.938, 22767.037, 1.3, 127.993, 8.46, 34.2, 41.5, "", 
  2.11, 80.18, 0.851}, {"CHL", "South America", "Chile", "2020-03-22", 687., 
  95., 83.714, 1., 1., 0.143, 35.938, 4.97, 4.379, 0.052, 0.052, 0.007, 2.52, 
  "", "", "", "", "", "", "", "", "", "", "", "", "", "", "", "", "", "", "", 
  "", "", "", "", "", "", "", 51.85, 1.9116209*^7, 24.282, 35.4, 11.087, 
  6.938, 22767.037, 1.3, 127.993, 8.46, 34.2, 41.5, "", 2.11, 80.18, 0.851}, 
 {"CHL", "South America", "Chile", "2020-03-23", 801., 114., 88.429, 2., 1., 
  0.286, 41.902, 5.964, 4.626, 0.105, 0.052, 0.015, 2.4, "", "", "", "", "", 
  "", "", "", "", "", "", "", "", "", "", "", "", "", "", "", "", "", "", "", 
  "", "", 51.85, 1.9116209*^7, 24.282, 35.4, 11.087, 6.938, 22767.037, 1.3, 
  127.993, 8.46, 34.2, 41.5, "", 2.11, 80.18, 0.851}, 
 {"CHL", "South America", "Chile", "2020-03-24", 977., 176., 107., 2., 0., 
  0.286, 51.108, 9.207, 5.597, 0.105, 0., 0.015, 2.35, "", "", "", "", "", 
  "", "", "", "", "", "", "", "", "", "", "", "", "", "", "", "", "", "", "", 
  "", "", 51.85, 1.9116209*^7, 24.282, 35.4, 11.087, 6.938, 22767.037, 1.3, 
  127.993, 8.46, 34.2, 41.5, "", 2.11, 80.18, 0.851}, 
 {"CHL", "South America", "Chile", "2020-03-25", 1197., 220., 133.143, 3., 
  1., 0.429, 62.617, 11.509, 6.965, 0.157, 0.052, 0.022, 2.28, "", "", "", 
  "", "", "", "", "", "", "", "", "", "", "", "", "", "", "", "", "", "", "", 
  "", "", "", "", 73.15, 1.9116209*^7, 24.282, 35.4, 11.087, 6.938, 
  22767.037, 1.3, 127.993, 8.46, 34.2, 41.5, "", 2.11, 80.18, 0.851}, 
 {"CHL", "South America", "Chile", "2020-03-26", 1361., 164., 156.571, 4., 
  1., 0.571, 71.196, 8.579, 8.191, 0.209, 0.052, 0.03, 2.16, "", "", "", "", 
  "", "", "", "", "", "", "", "", "", "", "", "", "", "", "", "", "", "", "", 
  "", "", "", 73.15, 1.9116209*^7, 24.282, 35.4, 11.087, 6.938, 22767.037, 
  1.3, 127.993, 8.46, 34.2, 41.5, "", 2.11, 80.18, 0.851}, 
 {"CHL", "South America", "Chile", "2020-03-27", 1665., 304., 172., 5., 1., 
  0.714, 87.099, 15.903, 8.998, 0.262, 0.052, 0.037, 2.02, "", "", "", "", 
  "", "", "", "", "", "", "", "", "", "", "", "", "", "", "", "", "", "", "", 
  "", "", "", 73.15, 1.9116209*^7, 24.282, 35.4, 11.087, 6.938, 22767.037, 
  1.3, 127.993, 8.46, 34.2, 41.5, "", 2.11, 80.18, 0.851}, 
 {"CHL", "South America", "Chile", "2020-03-28", 2015., 350., 203.286, 6., 
  1., 0.857, 105.408, 18.309, 10.634, 0.314, 0.052, 0.045, 1.95, "", "", "", 
  "", "", "", "", "", "", "", "", "", "", "", "", "", "", "", "", "", "", "", 
  "", "", "", "", 73.15, 1.9116209*^7, 24.282, 35.4, 11.087, 6.938, 
  22767.037, 1.3, 127.993, 8.46, 34.2, 41.5, "", 2.11, 80.18, 0.851}, 
 {"CHL", "South America", "Chile", "2020-03-29", 2245., 230., 222.571, 7., 
  1., 0.857, 117.44, 12.032, 11.643, 0.366, 0.052, 0.045, 1.88, "", "", "", 
  "", "", "", "", "", "", "", "", "", "", "", "", "", "", "", "", "", "", "", 
  "", "", "", "", 73.15, 1.9116209*^7, 24.282, 35.4, 11.087, 6.938, 
  22767.037, 1.3, 127.993, 8.46, 34.2, 41.5, "", 2.11, 80.18, 0.851}, 
 {"CHL", "South America", "Chile", "2020-03-30", 2555., 310., 250.571, 8., 
  1., 0.857, 133.656, 16.217, 13.108, 0.418, 0.052, 0.045, 1.8, "", "", "", 
  "", "", "", "", "", "", "", "", "", "", "", "", "", "", "", "", "", "", "", 
  "", "", "", "", 73.15, 1.9116209*^7, 24.282, 35.4, 11.087, 6.938, 
  22767.037, 1.3, 127.993, 8.46, 34.2, 41.5, "", 2.11, 80.18, 0.851}, 
 {"CHL", "South America", "Chile", "2020-03-31", 2844., 289., 266.714, 12., 
  4., 1.429, 148.774, 15.118, 13.952, 0.628, 0.209, 0.075, 1.73, "", "", "", 
  "", "", "", "", "", "", "", "", "", "", "", "", "", "", "", "", "", "", "", 
  "", "", "", "", 73.15, 1.9116209*^7, 24.282, 35.4, 11.087, 6.938, 
  22767.037, 1.3, 127.993, 8.46, 34.2, 41.5, "", 2.11, 80.18, 0.851}, 
 {"CHL", "South America", "Chile", "2020-04-01", 3137., 293., 277.143, 16., 
  4., 1.857, 164.102, 15.327, 14.498, 0.837, 0.209, 0.097, 1.65, "", "", "", 
  "", "", "", "", "", "", "", "", "", "", "", "", "", "", "", "", "", "", "", 
  "", "", "", "", 73.15, 1.9116209*^7, 24.282, 35.4, 11.087, 6.938, 
  22767.037, 1.3, 127.993, 8.46, 34.2, 41.5, "", 2.11, 80.18, 0.851}, 
 {"CHL", "South America", "Chile", "2020-04-02", 3510., 373., 307., 18., 2., 
  2., 183.614, 19.512, 16.06, 0.942, 0.105, 0.105, 1.58, "", "", "", "", "", 
  "", "", "", "", "", "", "", "", "", "", "", "", "", "", "", "", "", "", "", 
  "", "", 73.15, 1.9116209*^7, 24.282, 35.4, 11.087, 6.938, 22767.037, 1.3, 
  127.993, 8.46, 34.2, 41.5, "", 2.11, 80.18, 0.851}, 
 {"CHL", "South America", "Chile", "2020-04-03", 3843., 333., 311.143, 22., 
  4., 2.429, 201.034, 17.42, 16.276, 1.151, 0.209, 0.127, 1.49, "", "", "", 
  "", "", "", "", "", "", "", "", "", "", "", "", "", "", "", "", "", "", "", 
  "", "", "", "", 73.15, 1.9116209*^7, 24.282, 35.4, 11.087, 6.938, 
  22767.037, 1.3, 127.993, 8.46, 34.2, 41.5, "", 2.11, 80.18, 0.851}, 
 {"CHL", "South America", "Chile", "2020-04-04", 4355., 512., 334.286, 27., 
  5., 3., 227.817, 26.784, 17.487, 1.412, 0.262, 0.157, 1.45, "", "", "", "", 
  "", "", "", "", "", "", "", "", "", "", "", "", "", "", "", "", "", "", "", 
  "", "", "", 73.15, 1.9116209*^7, 24.282, 35.4, 11.087, 6.938, 22767.037, 
  1.3, 127.993, 8.46, 34.2, 41.5, "", 2.11, 80.18, 0.851}, 
 {"CHL", "South America", "Chile", "2020-04-05", 4665., 310., 345.714, 34., 
  7., 3.857, 244.034, 16.217, 18.085, 1.779, 0.366, 0.202, 1.42, "", "", "", 
  "", "", "", "", "", "", "", "", "", "", "", "", "", "", "", "", "", "", "", 
  "", "", "", "", 73.15, 1.9116209*^7, 24.282, 35.4, 11.087, 6.938, 
  22767.037, 1.3, 127.993, 8.46, 34.2, 41.5, "", 2.11, 80.18, 0.851}, 
 {"CHL", "South America", "Chile", "2020-04-06", 5009., 344., 350.571, 37., 
  3., 4.143, 262.029, 17.995, 18.339, 1.936, 0.157, 0.217, 1.4, "", "", "", 
  "", "", "", "", "", "", "", "", "", "", "", "", "", "", "", "", "", "", "", 
  "", "", "", "", 73.15, 1.9116209*^7, 24.282, 35.4, 11.087, 6.938, 
  22767.037, 1.3, 127.993, 8.46, 34.2, 41.5, "", 2.11, 80.18, 0.851}, 
 {"CHL", "South America", "Chile", "2020-04-07", 5310., 301., 352.286, 43., 
  6., 4.429, 277.775, 15.746, 18.429, 2.249, 0.314, 0.232, 1.37, "", "", "", 
  "", "", "", "", "", "", "", "", "", "", "", "", "", "", "", "", "", "", "", 
  "", "", "", "", 73.15, 1.9116209*^7, 24.282, 35.4, 11.087, 6.938, 
  22767.037, 1.3, 127.993, 8.46, 34.2, 41.5, "", 2.11, 80.18, 0.851}, 
 {"CHL", "South America", "Chile", "2020-04-08", 5740., 430., 371.857, 48., 
  5., 4.571, 300.269, 22.494, 19.452, 2.511, 0.262, 0.239, 1.35, "", "", "", 
  "", "", "", "", "", "", "", "", "", "", "", "", "", "", "", "", "", "", "", 
  "", "", "", "", 73.15, 1.9116209*^7, 24.282, 35.4, 11.087, 6.938, 
  22767.037, 1.3, 127.993, 8.46, 34.2, 41.5, "", 2.11, 80.18, 0.851}, 
 {"CHL", "South America", "Chile", "2020-04-09", 6166., 426., 379.429, 57., 
  9., 5.571, 322.553, 22.285, 19.849, 2.982, 0.471, 0.291, 1.32, "", "", "", 
  "", "", "", "", "", "", 68353., 3.576, "", "", "", 0.097, 10.3, 
  "tests performed", "", "", "", "", "", "", "", "", "", 73.15, 1.9116209*^7, 
  24.282, 35.4, 11.087, 6.938, 22767.037, 1.3, 127.993, 8.46, 34.2, 41.5, "", 
  2.11, 80.18, 0.851}, {"CHL", "South America", "Chile", "2020-04-10", 6695., 
  529., 407.429, 65., 8., 6.143, 350.226, 27.673, 21.313, 3.4, 0.418, 0.321, 
  1.28, "", "", "", "", "", "", "", "", 4444., 72797., 3.808, 0.232, "", "", 
  0.097, 10.3, "tests performed", "", "", "", "", "", "", "", "", "", 73.15, 
  1.9116209*^7, 24.282, 35.4, 11.087, 6.938, 22767.037, 1.3, 127.993, 8.46, 
  34.2, 41.5, "", 2.11, 80.18, 0.851}, {"CHL", "South America", "Chile", 
  "2020-04-11", 7366., 671., 430.143, 73., 8., 6.571, 385.327, 35.101, 
  22.501, 3.819, 0.418, 0.344, 1.24, "", "", "", "", "", "", "", "", 3577., 
  76374., 3.995, 0.187, "", "", 0.1, 10., "tests performed", "", "", "", "", 
  "", "", "", "", "", 73.15, 1.9116209*^7, 24.282, 35.4, 11.087, 6.938, 
  22767.037, 1.3, 127.993, 8.46, 34.2, 41.5, "", 2.11, 80.18, 0.851}, 
 {"CHL", "South America", "Chile", "2020-04-12", 7652., 286., 426.714, 80., 
  7., 6.571, 400.289, 14.961, 22.322, 4.185, 0.366, 0.344, 1.22, "", "", "", 
  "", "", "", "", "", 5897., 82271., 4.304, 0.308, "", "", 0.098, 10.2, 
  "tests performed", "", "", "", "", "", "", "", "", "", 73.15, 1.9116209*^7, 
  24.282, 35.4, 11.087, 6.938, 22767.037, 1.3, 127.993, 8.46, 34.2, 41.5, "", 
  2.11, 80.18, 0.851}, {"CHL", "South America", "Chile", "2020-04-13", 7964., 
  312., 422.143, 82., 2., 6.429, 416.61, 16.321, 22.083, 4.29, 0.105, 0.336, 
  1.21, "", "", "", "", "", "", "", "", 2764., 85035., 4.448, 0.145, "", "", 
  0.1, 10., "tests performed", "", "", "", "", "", "", "", "", "", 73.15, 
  1.9116209*^7, 24.282, 35.4, 11.087, 6.938, 22767.037, 1.3, 127.993, 8.46, 
  34.2, 41.5, "", 2.11, 80.18, 0.851}, {"CHL", "South America", "Chile", 
  "2020-04-14", 8356., 392., 435.143, 92., 10., 7., 437.116, 20.506, 22.763, 
  4.813, 0.523, 0.366, 1.21, "", "", "", "", "", "", "", "", 2759., 87794., 
  4.593, 0.144, "", "", 0.1, 10., "tests performed", "", "", "", "", "", "", 
  "", "", "", 73.15, 1.9116209*^7, 24.282, 35.4, 11.087, 6.938, 22767.037, 
  1.3, 127.993, 8.46, 34.2, 41.5, "", 2.11, 80.18, 0.851}, 
 {"CHL", "South America", "Chile", "2020-04-15", 8712., 356., 424.571, 94., 
  2., 6.571, 455.739, 18.623, 22.21, 4.917, 0.105, 0.344, 1.2, "", "", "", 
  "", "", "", "", "", 4079., 91873., 4.806, 0.213, "", "", 0.103, 9.7, 
  "tests performed", "", "", "", "", "", "", "", "", "", 73.15, 1.9116209*^7, 
  24.282, 35.4, 11.087, 6.938, 22767.037, 1.3, 127.993, 8.46, 34.2, 41.5, "", 
  2.11, 80.18, 0.851}, {"CHL", "South America", "Chile", "2020-04-16", 9246., 
  534., 440., 105., 11., 6.857, 483.673, 27.934, 23.017, 5.493, 0.575, 0.359, 
  1.2, "", "", "", "", "", "", "", "", 6551., 98424., 5.149, 0.343, 4296., 
  0.225, 0.105, 9.5, "tests performed", "", "", "", "", "", "", "", "", "", 
  73.15, 1.9116209*^7, 24.282, 35.4, 11.087, 6.938, 22767.037, 1.3, 127.993, 
  8.46, 34.2, 41.5, "", 2.11, 80.18, 0.851}, {"CHL", "South America", 
  "Chile", "2020-04-17", 9691., 445., 428., 116., 11., 7.286, 506.952, 
  23.279, 22.389, 6.068, 0.575, 0.381, 1.19, "", "", "", "", "", "", "", "", 
  5449., 103873., 5.434, 0.285, 4439., 0.232, 0.106, 9.4, "tests performed", 
  "", "", "", "", "", "", "", "", "", 73.15, 1.9116209*^7, 24.282, 35.4, 
  11.087, 6.938, 22767.037, 1.3, 127.993, 8.46, 34.2, 41.5, "", 2.11, 80.18, 
  0.851}, {"CHL", "South America", "Chile", "2020-04-18", 10598., 907., 
  461.714, 126., 10., 7.571, 554.399, 47.447, 24.153, 6.591, 0.523, 0.396, 
  1.19, "", "", "", "", "", "", "", "", 5018., 108891., 5.696, 0.262, 4645., 
  0.243, 0.103, 9.7, "tests performed", "", "", "", "", "", "", "", "", "", 
  73.15, 1.9116209*^7, 24.282, 35.4, 11.087, 6.938, 22767.037, 1.3, 127.993, 
  8.46, 34.2, 41.5, "", 2.11, 80.18, 0.851}, {"CHL", "South America", 
  "Chile", "2020-04-19", 10956., 358., 472., 133., 7., 7.571, 573.126, 
  18.728, 24.691, 6.957, 0.366, 0.396, 1.2, "", "", "", "", "", "", "", "", 
  4758., 113649., 5.945, 0.249, 4483., 0.235, 0.106, 9.4, "tests performed", 
  "", "", "", "", "", "", "", "", "", 73.15, 1.9116209*^7, 24.282, 35.4, 
  11.087, 6.938, 22767.037, 1.3, 127.993, 8.46, 34.2, 41.5, "", 2.11, 80.18, 
  0.851}, {"CHL", "South America", "Chile", "2020-04-20", 11375., 419., 
  487.286, 139., 6., 8.143, 595.045, 21.919, 25.491, 7.271, 0.314, 0.426, 
  1.21, "", "", "", "", "", "", "", "", 5178., 118827., 6.216, 0.271, 4827., 
  0.253, 0.11, 9.1, "tests performed", "", "", "", "", "", "", "", "", "", 
  73.15, 1.9116209*^7, 24.282, 35.4, 11.087, 6.938, 22767.037, 1.3, 127.993, 
  8.46, 34.2, 41.5, "", 2.11, 80.18, 0.851}, {"CHL", "South America", 
  "Chile", "2020-04-21", 11700., 325., 477.714, 147., 8., 7.857, 612.046, 
  17.001, 24.99, 7.69, 0.418, 0.411, 1.22, "", "", "", "", "", "", "", "", 
  3530., 122357., 6.401, 0.185, 4938., 0.258, 0.111, 9., "tests performed", 
  "", "", "", "", "", "", "", "", "", 73.15, 1.9116209*^7, 24.282, 35.4, 
  11.087, 6.938, 22767.037, 1.3, 127.993, 8.46, 34.2, 41.5, "", 2.11, 80.18, 
  0.851}, {"CHL", "South America", "Chile", "2020-04-22", 12164., 464., 
  493.143, 160., 13., 9.429, 636.319, 24.273, 25.797, 8.37, 0.68, 0.493, 
  1.24, "", "", "", "", "", "", "", "", 6365., 128722., 6.734, 0.333, 5264., 
  0.275, 0.113, 8.8, "tests performed", "", "", "", "", "", "", "", "", "", 
  73.15, 1.9116209*^7, 24.282, 35.4, 11.087, 6.938, 22767.037, 1.3, 127.993, 
  8.46, 34.2, 41.5, "", 2.11, 80.18, 0.851}, {"CHL", "South America", 
  "Chile", "2020-04-23", 12680., 516., 490.571, 168., 8., 9., 663.311, 
  26.993, 25.663, 8.788, 0.418, 0.471, 1.25, "", "", "", "", "", "", "", "", 
  6425., 135147., 7.07, 0.336, 5246., 0.274, 0.113, 8.8, "tests performed", 
  "", "", "", "", "", "", "", "", "", 73.15, 1.9116209*^7, 24.282, 35.4, 
  11.087, 6.938, 22767.037, 1.3, 127.993, 8.46, 34.2, 41.5, "", 2.11, 80.18, 
  0.851}, {"CHL", "South America", "Chile", "2020-04-24", 13174., 494., 
  497.571, 174., 6., 8.286, 689.153, 25.842, 26.029, 9.102, 0.314, 0.433, 
  1.28, "", "", "", "", "", "", "", "", 7120., 142267., 7.442, 0.372, 5485., 
  0.287, 0.115, 8.7, "tests performed", "", "", "", "", "", "", "", "", "", 
  73.15, 1.9116209*^7, 24.282, 35.4, 11.087, 6.938, 22767.037, 1.3, 127.993, 
  8.46, 34.2, 41.5, "", 2.11, 80.18, 0.851}, {"CHL", "South America", 
  "Chile", "2020-04-25", 14537., 1363., 562.714, 181., 7., 7.857, 760.454, 
  71.301, 29.436, 9.468, 0.366, 0.411, 1.32, "", "", "", "", "", "", "", "", 
  6945., 149212., 7.806, 0.363, 5760., 0.301, 0.12, 8.3, "tests performed", 
  "", "", "", "", "", "", "", "", "", 73.15, 1.9116209*^7, 24.282, 35.4, 
  11.087, 6.938, 22767.037, 1.3, 127.993, 8.46, 34.2, 41.5, "", 2.11, 80.18, 
  0.851}, {"CHL", "South America", "Chile", "2020-04-26", 15010., 473., 
  579.143, 189., 8., 8., 785.198, 24.743, 30.296, 9.887, 0.418, 0.418, 1.35, 
  "", "", "", "", "", "", "", "", 6763., 155975., 8.159, 0.354, 6047., 0.316, 
  0.125, 8., "tests performed", "", "", "", "", "", "", "", "", "", 73.15, 
  1.9116209*^7, 24.282, 35.4, 11.087, 6.938, 22767.037, 1.3, 127.993, 8.46, 
  34.2, 41.5, "", 2.11, 80.18, 0.851}, {"CHL", "South America", "Chile", 
  "2020-04-27", 15492., 482., 588.143, 198., 9., 8.429, 810.412, 25.214, 
  30.767, 10.358, 0.471, 0.441, 1.39, "", "", "", "", "", "", "", "", 5260., 
  161235., 8.434, 0.275, 6058., 0.317, 0.125, 8., "tests performed", "", "", 
  "", "", "", "", "", "", "", 73.15, 1.9116209*^7, 24.282, 35.4, 11.087, 
  6.938, 22767.037, 1.3, 127.993, 8.46, 34.2, 41.5, "", 2.11, 80.18, 0.851}, 
 {"CHL", "South America", "Chile", "2020-04-28", 16044., 552., 620.571, 207., 
  9., 8.571, 839.288, 28.876, 32.463, 10.829, 0.471, 0.448, 1.43, "", "", "", 
  "", "", "", "", "", 4930., 166165., 8.692, 0.258, 6258., 0.327, 0.132, 7.6, 
  "tests performed", "", "", "", "", "", "", "", "", "", 73.15, 1.9116209*^7, 
  24.282, 35.4, 11.087, 6.938, 22767.037, 1.3, 127.993, 8.46, 34.2, 41.5, "", 
  2.11, 80.18, 0.851}, {"CHL", "South America", "Chile", "2020-04-29", 
  16564., 520., 628.571, 216., 9., 8., 866.49, 27.202, 32.882, 11.299, 0.471, 
  0.418, 1.48, "", "", "", "", "", "", "", "", 6454., 172619., 9.03, 0.338, 
  6271., 0.328, 0.142, 7., "tests performed", "", "", "", "", "", "", "", "", 
  "", 73.15, 1.9116209*^7, 24.282, 35.4, 11.087, 6.938, 22767.037, 1.3, 
  127.993, 8.46, 34.2, 41.5, "", 2.11, 80.18, 0.851}, 
 {"CHL", "South America", "Chile", "2020-04-30", 17702., 1138., 717.429, 
  227., 11., 8.429, 926.02, 59.531, 37.53, 11.875, 0.575, 0.441, 1.54, "", 
  "", "", "", "", "", "", "", 7898., 180517., 9.443, 0.413, 6481., 0.339, 
  0.152, 6.6, "tests performed", "", "", "", "", "", "", "", "", "", 73.15, 
  1.9116209*^7, 24.282, 35.4, 11.087, 6.938, 22767.037, 1.3, 127.993, 8.46, 
  34.2, 41.5, "", 2.11, 80.18, 0.851}, {"CHL", "South America", "Chile", 
  "2020-05-01", 18687., 985., 787.571, 234., 7., 8.571, 977.547, 51.527, 
  41.199, 12.241, 0.366, 0.448, 1.58, "", "", "", "", "", "", "", "", 8916., 
  189433., 9.91, 0.466, 6738., 0.352, 0.161, 6.2, "tests performed", "", "", 
  "", "", "", "", "", "", "", 73.15, 1.9116209*^7, 24.282, 35.4, 11.087, 
  6.938, 22767.037, 1.3, 127.993, 8.46, 34.2, 41.5, "", 2.11, 80.18, 0.851}, 
 {"CHL", "South America", "Chile", "2020-05-02", 21213., 2526., 953.714, 
  247., 13., 9.429, 1109.687, 132.139, 49.89, 12.921, 0.68, 0.493, 1.6, "", 
  "", "", "", "", "", "", "", 9967., 199400., 10.431, 0.521, 7170., 0.375, 
  0.168, 6., "tests performed", "", "", "", "", "", "", "", "", "", 73.15, 
  1.9116209*^7, 24.282, 35.4, 11.087, 6.938, 22767.037, 1.3, 127.993, 8.46, 
  34.2, 41.5, "", 2.11, 80.18, 0.851}, {"CHL", "South America", "Chile", 
  "2020-05-03", 22441., 1228., 1061.571, 260., 13., 10.143, 1173.925, 64.239, 
  55.533, 13.601, 0.68, 0.531, 1.6, "", "", "", "", "", "", "", "", 6818., 
  206218., 10.788, 0.357, 7178., 0.375, 0.179, 5.6, "tests performed", "", 
  "", "", "", "", "", "", "", "", 73.15, 1.9116209*^7, 24.282, 35.4, 11.087, 
  6.938, 22767.037, 1.3, 127.993, 8.46, 34.2, 41.5, "", 2.11, 80.18, 0.851}, 
 {"CHL", "South America", "Chile", "2020-05-04", 23421., 980., 1132.714, 
  270., 10., 10.286, 1225.191, 51.265, 59.254, 14.124, 0.523, 0.538, 1.57, 
  "", "", "", "", "", "", "", "", 7913., 214131., 11.202, 0.414, 7557., 
  0.395, 0.187, 5.3, "tests performed", "", "", "", "", "", "", "", "", "", 
  73.15, 1.9116209*^7, 24.282, 35.4, 11.087, 6.938, 22767.037, 1.3, 127.993, 
  8.46, 34.2, 41.5, "", 2.11, 80.18, 0.851}, {"CHL", "South America", 
  "Chile", "2020-05-05", 24794., 1373., 1250., 275., 5., 9.714, 1297.014, 
  71.824, 65.39, 14.386, 0.262, 0.508, 1.54, "", "", "", "", "", "", "", "", 
  7964., 222095., 11.618, 0.417, 7990., 0.418, 0.195, 5.1, "tests performed", 
  "", "", "", "", "", "", "", "", "", 73.15, 1.9116209*^7, 24.282, 35.4, 
  11.087, 6.938, 22767.037, 1.3, 127.993, 8.46, 34.2, 41.5, "", 2.11, 80.18, 
  0.851}, {"CHL", "South America", "Chile", "2020-05-06", 25826., 1032., 
  1323.143, 281., 6., 9.286, 1351., 53.986, 69.216, 14.7, 0.314, 0.486, 1.51, 
  "", "", "", "", "", "", "", "", 10013., 232108., 12.142, 0.524, 8498., 
  0.445, 0.198, 5.1, "tests performed", "", "", "", "", "", "", "", "", "", 
  73.15, 1.9116209*^7, 24.282, 35.4, 11.087, 6.938, 22767.037, 1.3, 127.993, 
  8.46, 34.2, 41.5, "", 2.11, 80.18, 0.851}, {"CHL", "South America", 
  "Chile", "2020-05-07", 27359., 1533., 1379.571, 285., 4., 8.286, 1431.194, 
  80.194, 72.168, 14.909, 0.209, 0.433, 1.49, "", "", "", "", "", "", "", "", 
  12118., 244226., 12.776, 0.634, 9101., 0.476, 0.203, 4.9, 
  "tests performed", "", "", "", "", "", "", "", "", "", 73.15, 1.9116209*^7, 
  24.282, 35.4, 11.087, 6.938, 22767.037, 1.3, 127.993, 8.46, 34.2, 41.5, "", 
  2.11, 80.18, 0.851}, {"CHL", "South America", "Chile", "2020-05-08", 
  28750., 1391., 1437.571, 294., 9., 8.571, 1503.959, 72.765, 75.202, 15.38, 
  0.471, 0.448, 1.49, "", "", "", "", "", "", "", "", 11735., 255961., 13.39, 
  0.614, 9504., 0.497, 0.209, 4.8, "tests performed", "", "", "", "", "", "", 
  "", "", "", 75.93, 1.9116209*^7, 24.282, 35.4, 11.087, 6.938, 22767.037, 
  1.3, 127.993, 8.46, 34.2, 41.5, "", 2.11, 80.18, 0.851}, 
 {"CHL", "South America", "Chile", "2020-05-09", 32208., 3458., 1570.714, 
  304., 10., 8.143, 1684.853, 180.894, 82.167, 15.903, 0.523, 0.426, 1.49, 
  "", "", "", "", "", "", "", "", 11943., 267904., 14.014, 0.625, 9786., 
  0.512, 0.216, 4.6, "tests performed", "", "", "", "", "", "", "", "", "", 
  75.93, 1.9116209*^7, 24.282, 35.4, 11.087, 6.938, 22767.037, 1.3, 127.993, 
  8.46, 34.2, 41.5, "", 2.11, 80.18, 0.851}, {"CHL", "South America", 
  "Chile", "2020-05-10", 33855., 1647., 1630.571, 312., 8., 7.429, 1771.01, 
  86.157, 85.298, 16.321, 0.418, 0.389, 1.5, "", "", "", "", "", "", "", "", 
  12780., 280684., 14.683, 0.669, 10638., 0.556, 0.225, 4.4, 
  "tests performed", "", "", "", "", "", "", "", "", "", 75.93, 1.9116209*^7, 
  24.282, 35.4, 11.087, 6.938, 22767.037, 1.3, 127.993, 8.46, 34.2, 41.5, "", 
  2.11, 80.18, 0.851}, {"CHL", "South America", "Chile", "2020-05-11", 
  35052., 1197., 1661.571, 323., 11., 7.571, 1833.627, 62.617, 86.92, 16.897, 
  0.575, 0.396, 1.51, "", "", "", "", "", "", "", "", 13373., 294057., 
  15.383, 0.7, 11418., 0.597, 0.237, 4.2, "tests performed", "", "", "", "", 
  "", "", "", "", "", 75.93, 1.9116209*^7, 24.282, 35.4, 11.087, 6.938, 
  22767.037, 1.3, 127.993, 8.46, 34.2, 41.5, "", 2.11, 80.18, 0.851}, 
 {"CHL", "South America", "Chile", "2020-05-12", 36710., 1658., 1702.286, 
  335., 12., 8.571, 1920.36, 86.733, 89.049, 17.524, 0.628, 0.448, 1.52, "", 
  "", "", "", "", "", "", "", 9283., 303340., 15.868, 0.486, 11606., 0.607, 
  0.245, 4.1, "tests performed", "", "", "", "", "", "", "", "", "", 75.93, 
  1.9116209*^7, 24.282, 35.4, 11.087, 6.938, 22767.037, 1.3, 127.993, 8.46, 
  34.2, 41.5, "", 2.11, 80.18, 0.851}, {"CHL", "South America", "Chile", 
  "2020-05-13", 39370., 2660., 1934.857, 346., 11., 9.286, 2059.509, 139.149, 
  101.216, 18.1, 0.575, 0.486, 1.54, "", "", "", "", "", "", "", "", 10410., 
  313750., 16.413, 0.545, 11663., 0.61, 0.254, 3.9, "tests performed", "", 
  "", "", "", "", "", "", "", "", 75.93, 1.9116209*^7, 24.282, 35.4, 11.087, 
  6.938, 22767.037, 1.3, 127.993, 8.46, 34.2, 41.5, "", 2.11, 80.18, 0.851}, 
 {"CHL", "South America", "Chile", "2020-05-14", 42029., 2659., 2095.714, 
  368., 22., 11.857, 2198.605, 139.097, 109.63, 19.251, 1.151, 0.62, 1.54, 
  "", "", "", "", "", "", "", "", 11667., 325417., 17.023, 0.61, 11599., 
  0.607, 0.264, 3.8, "tests performed", "", "", "", "", "", "", "", "", "", 
  75.93, 1.9116209*^7, 24.282, 35.4, 11.087, 6.938, 22767.037, 1.3, 127.993, 
  8.46, 34.2, 41.5, "", 2.11, 80.18, 0.851}, {"CHL", "South America", 
  "Chile", "2020-05-15", 44531., 2502., 2254.429, 394., 26., 14.286, 
  2329.489, 130.884, 117.933, 20.611, 1.36, 0.747, 1.53, "", "", "", "", "", 
  "", "", "", 16095., 341512., 17.865, 0.842, 12222., 0.639, 0.271, 3.7, 
  "tests performed", "", "", "", "", "", "", "", "", "", 78.24, 1.9116209*^7, 
  24.282, 35.4, 11.087, 6.938, 22767.037, 1.3, 127.993, 8.46, 34.2, 41.5, "", 
  2.11, 80.18, 0.851}, {"CHL", "South America", "Chile", "2020-05-16", 
  50016., 5485., 2544., 421., 27., 16.714, 2616.418, 286.929, 133.081, 
  22.023, 1.412, 0.874, 1.52, "", "", "", "", "", "", "", "", 8813., 350325., 
  18.326, 0.461, 11774., 0.616, 0.283, 3.5, "tests performed", "", "", "", 
  "", "", "", "", "", "", 78.24, 1.9116209*^7, 24.282, 35.4, 11.087, 6.938, 
  22767.037, 1.3, 127.993, 8.46, 34.2, 41.5, "", 2.11, 80.18, 0.851}, 
 {"CHL", "South America", "Chile", "2020-05-17", 52369., 2353., 2644.857, 
  450., 29., 19.714, 2739.508, 123.089, 138.357, 23.54, 1.517, 1.031, 1.52, 
  "", "", "", "", "", "", "", "", 13171., 363496., 19.015, 0.689, 11830., 
  0.619, 0.292, 3.4, "tests performed", "", "", "", "", "", "", "", "", "", 
  78.24, 1.9116209*^7, 24.282, 35.4, 11.087, 6.938, 22767.037, 1.3, 127.993, 
  8.46, 34.2, 41.5, "", 2.11, 80.18, 0.851}, {"CHL", "South America", 
  "Chile", "2020-05-18", 54647., 2278., 2799.286, 478., 28., 22.143, 
  2858.673, 119.166, 146.435, 25.005, 1.465, 1.158, 1.53, "", "", "", "", "", 
  "", "", "", 17515., 381011., 19.931, 0.916, 12422., 0.65, 0.299, 3.3, 
  "tests performed", "", "", "", "", "", "", "", "", "", 78.24, 1.9116209*^7, 
  24.282, 35.4, 11.087, 6.938, 22767.037, 1.3, 127.993, 8.46, 34.2, 41.5, "", 
  2.11, 80.18, 0.851}, {"CHL", "South America", "Chile", "2020-05-19", 
  58167., 3520., 3065.286, 509., 31., 24.857, 3042.81, 184.137, 160.35, 
  26.627, 1.622, 1.3, 1.54, "", "", "", "", "", "", "", "", 16189., 397200., 
  20.778, 0.847, 13409., 0.701, 0.309, 3.2, "tests performed", "", "", "", 
  "", "", "", "", "", "", 78.24, 1.9116209*^7, 24.282, 35.4, 11.087, 6.938, 
  22767.037, 1.3, 127.993, 8.46, 34.2, 41.5, "", 2.11, 80.18, 0.851}, 
 {"CHL", "South America", "Chile", "2020-05-20", 62205., 4038., 3262.143, 
  544., 35., 28.286, 3254.045, 211.234, 170.648, 28.458, 1.831, 1.48, 1.54, 
  "", "", "", "", "", "", "", "", 12469., 409669., 21.43, 0.652, 13703., 
  0.717, 0.318, 3.1, "tests performed", "", "", "", "", "", "", "", "", "", 
  78.24, 1.9116209*^7, 24.282, 35.4, 11.087, 6.938, 22767.037, 1.3, 127.993, 
  8.46, 34.2, 41.5, "", 2.11, 80.18, 0.851}, {"CHL", "South America", 
  "Chile", "2020-05-21", 66169., 3964., 3448.571, 589., 45., 31.571, 
  3461.408, 207.363, 180.4, 30.812, 2.354, 1.652, 1.53, "", "", "", "", "", 
  "", "", "", 16334., 426003., 22.285, 0.854, 14369., 0.752, 0.33, 3., 
  "tests performed", "", "", "", "", "", "", "", "", "", 78.24, 1.9116209*^7, 
  24.282, 35.4, 11.087, 6.938, 22767.037, 1.3, 127.993, 8.46, 34.2, 41.5, "", 
  2.11, 80.18, 0.851}, {"CHL", "South America", "Chile", "2020-05-22", 
  70445., 4276., 3702., 630., 41., 33.714, 3685.093, 223.685, 193.658, 
  32.956, 2.145, 1.764, 1.51, "", "", "", "", "", "", "", "", 16090., 
  442093., 23.127, 0.842, 14369., 0.752, 0.343, 2.9, "tests performed", "", 
  "", "", "", "", "", "", "", "", 78.24, 1.9116209*^7, 24.282, 35.4, 11.087, 
  6.938, 22767.037, 1.3, 127.993, 8.46, 34.2, 41.5, "", 2.11, 80.18, 0.851}, 
 {"CHL", "South America", "Chile", "2020-05-23", 80287., 9842., 4324.429, 
  673., 43., 36., 4199.944, 514.851, 226.218, 35.206, 2.249, 1.883, 1.48, "", 
  "", "", "", "", "", "", "", 15239., 457332., 23.924, 0.797, 15287., 0.8, 
  0.349, 2.9, "tests performed", "", "", "", "", "", "", "", "", "", 78.24, 
  1.9116209*^7, 24.282, 35.4, 11.087, 6.938, 22767.037, 1.3, 127.993, 8.46, 
  34.2, 41.5, "", 2.11, 80.18, 0.851}, {"CHL", "South America", "Chile", 
  "2020-05-24", 83996., 3709., 4518.143, 718., 45., 38.286, 4393.967, 
  194.024, 236.351, 37.56, 2.354, 2.003, 1.44, "", "", "", "", "", "", "", 
  "", 14426., 471758., 24.678, 0.755, 15466., 0.809, 0.356, 2.8, 
  "tests performed", "", "", "", "", "", "", "", "", "", 78.24, 1.9116209*^7, 
  24.282, 35.4, 11.087, 6.938, 22767.037, 1.3, 127.993, 8.46, 34.2, 41.5, "", 
  2.11, 80.18, 0.851}, {"CHL", "South America", "Chile", "2020-05-25", 
  88891., 4895., 4892., 761., 43., 40.429, 4650.033, 256.065, 255.908, 
  39.809, 2.249, 2.115, 1.41, "", "", "", "", "", "", "", "", 16283., 
  488041., 25.53, 0.852, 15290., 0.8, 0.361, 2.8, "tests performed", "", "", 
  "", "", "", "", "", "", "", 78.24, 1.9116209*^7, 24.282, 35.4, 11.087, 
  6.938, 22767.037, 1.3, 127.993, 8.46, 34.2, 41.5, "", 2.11, 80.18, 0.851}, 
 {"CHL", "South America", "Chile", "2020-05-26", 92855., 3964., 4955.429, 
  806., 45., 42.429, 4857.396, 207.363, 259.227, 42.163, 2.354, 2.22, 1.37, 
  "", "", "", "", "", "", "", "", 13084., 501125., 26.215, 0.684, 14846., 
  0.777, 0.363, 2.8, "tests performed", "", "", "", "", "", "", "", "", "", 
  78.24, 1.9116209*^7, 24.282, 35.4, 11.087, 6.938, 22767.037, 1.3, 127.993, 
  8.46, 34.2, 41.5, "", 2.11, 80.18, 0.851}, {"CHL", "South America", 
  "Chile", "2020-05-27", 97183., 4328., 4996.857, 841., 35., 42.429, 
  5083.801, 226.405, 261.394, 43.994, 1.831, 2.22, 1.34, "", "", "", "", "", 
  "", "", "", 13398., 514523., 26.916, 0.701, 14979., 0.784, 0.365, 2.7, 
  "tests performed", "", "", "", "", "", "", "", "", "", 78.24, 1.9116209*^7, 
  24.282, 35.4, 11.087, 6.938, 22767.037, 1.3, 127.993, 8.46, 34.2, 41.5, "", 
  2.11, 80.18, 0.851}, {"CHL", "South America", "Chile", "2020-05-28", 
  101837., 4654., 5095.429, 890., 49., 43., 5327.259, 243.458, 266.55, 
  46.557, 2.563, 2.249, 1.31, "", "", "", "", "", "", "", "", 15650., 
  530173., 27.734, 0.819, 14881., 0.778, 0.361, 2.8, "tests performed", "", 
  "", "", "", "", "", "", "", "", 78.24, 1.9116209*^7, 24.282, 35.4, 11.087, 
  6.938, 22767.037, 1.3, 127.993, 8.46, 34.2, 41.5, "", 2.11, 80.18, 0.851}, 
 {"CHL", "South America", "Chile", "2020-05-29", 105532., 3695., 5012.429, 
  944., 54., 44.857, 5520.551, 193.291, 262.208, 49.382, 2.825, 2.347, 1.3, 
  "", "", "", "", "", "", "", "", 16333., 546506., 28.589, 0.854, 14916., 
  0.78, 0.358, 2.8, "tests performed", "", "", "", "", "", "", "", "", "", 
  78.24, 1.9116209*^7, 24.282, 35.4, 11.087, 6.938, 22767.037, 1.3, 127.993, 
  8.46, 34.2, 41.5, "", 2.11, 80.18, 0.851}, {"CHL", "South America", 
  "Chile", "2020-05-30", 118720., 13188., 5490.429, 997., 53., 46.286, 
  6210.436, 689.886, 287.213, 52.155, 2.773, 2.421, 1.29, "", "", "", "", "", 
  "", "", "", 16814., 563320., 29.468, 0.88, 15141., 0.792, 0.358, 2.8, 
  "tests performed", "", "", "", "", "", "", "", "", "", 78.24, 1.9116209*^7, 
  24.282, 35.4, 11.087, 6.938, 22767.037, 1.3, 127.993, 8.46, 34.2, 41.5, "", 
  2.11, 80.18, 0.851}, {"CHL", "South America", "Chile", "2020-05-31", 
  123550., 4830., 5650.571, 1054., 57., 48., 6463.102, 252.665, 295.591, 
  55.136, 2.982, 2.511, 1.26, "", "", "", "", "", "", "", "", 19120., 
  582440., 30.468, 1., 15812., 0.827, 0.354, 2.8, "tests performed", "", "", 
  "", "", "", "", "", "", "", 78.24, 1.9116209*^7, 24.282, 35.4, 11.087, 
  6.938, 22767.037, 1.3, 127.993, 8.46, 34.2, 41.5, "", 2.11, 80.18, 0.851}, 
 {"CHL", "South America", "Chile", "2020-06-01", 129020., 5470., 5732.714, 
  1113., 59., 50.286, 6749.246, 286.145, 299.888, 58.223, 3.086, 2.631, 1.23, 
  "", "", "", "", "", "", "", "", 16890., 599330., 31.352, 0.884, 15898., 
  0.832, 0.352, 2.8, "tests performed", "", "", "", "", "", "", "", "", "", 
  78.24, 1.9116209*^7, 24.282, 35.4, 11.087, 6.938, 22767.037, 1.3, 127.993, 
  8.46, 34.2, 41.5, "", 2.11, 80.18, 0.851}, {"CHL", "South America", 
  "Chile", "2020-06-02", 132548., 3528., 5670.429, 1188., 75., 54.571, 
  6933.802, 184.555, 296.629, 62.146, 3.923, 2.855, 1.2, "", "", "", "", "", 
  "", "", "", 13442., 612772., 32.055, 0.703, 15950., 0.834, 0.349, 2.9, 
  "tests performed", "", "", "", "", "", "", "", "", "", 78.24, 1.9116209*^7, 
  24.282, 35.4, 11.087, 6.938, 22767.037, 1.3, 127.993, 8.46, 34.2, 41.5, "", 
  2.11, 80.18, 0.851}, {"CHL", "South America", "Chile", "2020-06-03", 
  137490., 4942., 5758.143, 1275., 87., 62., 7192.326, 258.524, 301.218, 
  66.697, 4.551, 3.243, 1.18, "", "", "", "", "", "", "", "", 15546., 
  628318., 32.868, 0.813, 16256., 0.85, 0.343, 2.9, "tests performed", "", 
  "", "", "", "", "", "", "", "", 78.24, 1.9116209*^7, 24.282, 35.4, 11.087, 
  6.938, 22767.037, 1.3, 127.993, 8.46, 34.2, 41.5, "", 2.11, 80.18, 0.851}, 
 {"CHL", "South America", "Chile", "2020-06-04", 142154., 4664., 5759.571, 
  1356., 81., 66.571, 7436.307, 243.981, 301.293, 70.935, 4.237, 3.482, 1.17, 
  "", "", "", "", "", "", "", "", 18140., 646458., 33.817, 0.949, 16612., 
  0.869, 0.344, 2.9, "tests performed", "", "", "", "", "", "", "", "", "", 
  78.24, 1.9116209*^7, 24.282, 35.4, 11.087, 6.938, 22767.037, 1.3, 127.993, 
  8.46, 34.2, 41.5, "", 2.11, 80.18, 0.851}, {"CHL", "South America", 
  "Chile", "2020-06-05", 146361., 4207., 5832.714, 1448., 92., 72., 7656.382, 
  220.075, 305.119, 75.747, 4.813, 3.766, 1.16, "", "", "", "", "", "", "", 
  "", 22098., 668556., 34.973, 1.156, 17436., 0.912, 0.34, 2.9, 
  "tests performed", "", "", "", "", "", "", "", "", "", 78.24, 1.9116209*^7, 
  24.282, 35.4, 11.087, 6.938, 22767.037, 1.3, 127.993, 8.46, 34.2, 41.5, "", 
  2.11, 80.18, 0.851}, {"CHL", "South America", "Chile", "2020-06-06", 
  160351., 13990., 5947.286, 1541., 93., 77.714, 8388.222, 731.84, 311.112, 
  80.612, 4.865, 4.065, 1.17, "", "", "", "", "", "", "", "", 18954., 
  687510., 35.965, 0.992, 17741., 0.928, 0.338, 3., "tests performed", "", 
  "", "", "", "", "", "", "", "", 78.24, 1.9116209*^7, 24.282, 35.4, 11.087, 
  6.938, 22767.037, 1.3, 127.993, 8.46, 34.2, 41.5, "", 2.11, 80.18, 0.851}, 
 {"CHL", "South America", "Chile", "2020-06-07", 166756., 6405., 6172.286, 
  1637., 96., 83.286, 8723.278, 335.056, 322.882, 85.634, 5.022, 4.357, 1.14, 
  "", "", "", "", "", "", "", "", 21263., 708773., 37.077, 1.112, 18048., 
  0.944, 0.336, 3., "tests performed", "", "", "", "", "", "", "", "", "", 
  78.24, 1.9116209*^7, 24.282, 35.4, 11.087, 6.938, 22767.037, 1.3, 127.993, 
  8.46, 34.2, 41.5, "", 2.11, 80.18, 0.851}, {"CHL", "South America", 
  "Chile", "2020-06-08", 171452., 4696., 6061.714, 2264., 627., 164.429, 
  8968.933, 245.655, 317.098, 118.434, 32.799, 8.602, 1.11, "", "", "", "", 
  "", "", "", "", 20042., 728815., 38.125, 1.048, 18498., 0.968, 0.332, 3., 
  "tests performed", "", "", "", "", "", "", "", "", "", 78.24, 1.9116209*^7, 
  24.282, 35.4, 11.087, 6.938, 22767.037, 1.3, 127.993, 8.46, 34.2, 41.5, "", 
  2.11, 80.18, 0.851}, {"CHL", "South America", "Chile", "2020-06-09", 
  175365., 3913., 6116.714, 2283., 19., 156.429, 9173.629, 204.695, 319.975, 
  119.427, 0.994, 8.183, 1.09, "", "", "", "", "", "", "", "", 17777., 
  746592., 39.055, 0.93, 19117., 1., 0.326, 3.1, "tests performed", "", "", 
  "", "", "", "", "", "", "", 78.24, 1.9116209*^7, 24.282, 35.4, 11.087, 
  6.938, 22767.037, 1.3, 127.993, 8.46, 34.2, 41.5, "", 2.11, 80.18, 0.851}, 
 {"CHL", "South America", "Chile", "2020-06-10", 181062., 5697., 6224.571, 
  2475., 192., 171.429, 9471.648, 298.019, 325.617, 129.471, 10.044, 8.968, 
  1.08, "", "", "", "", "", "", "", "", 14475., 761067., 39.813, 0.757, 
  18964., 0.992, 0.325, 3.1, "tests performed", "", "", "", "", "", "", "", 
  "", "", 78.24, 1.9116209*^7, 24.282, 35.4, 11.087, 6.938, 22767.037, 1.3, 
  127.993, 8.46, 34.2, 41.5, "", 2.11, 80.18, 0.851}, 
 {"CHL", "South America", "Chile", "2020-06-11", 186698., 5636., 6363.429, 
  2648., 173., 184.571, 9766.476, 294.828, 332.881, 138.521, 9.05, 9.655, 
  1.05, "", "", "", "", "", "", "", "", 19976., 781043., 40.858, 1.045, 
  19226., 1.006, 0.318, 3.1, "tests performed", "", "", "", "", "", "", "", 
  "", "", 78.24, 1.9116209*^7, 24.282, 35.4, 11.087, 6.938, 22767.037, 1.3, 
  127.993, 8.46, 34.2, 41.5, "", 2.11, 80.18, 0.851}, 
 {"CHL", "South America", "Chile", "2020-06-12", 193452., 6754., 6727.286, 
  2870., 222., 203.143, 10119.789, 353.313, 351.915, 150.134, 11.613, 10.627, 
  1.02, "", "", "", "", "", "", "", "", 18733., 799776., 41.838, 0.98, 
  18746., 0.981, 0.313, 3.2, "tests performed", "", "", "", "", "", "", "", 
  "", "", 78.24, 1.9116209*^7, 24.282, 35.4, 11.087, 6.938, 22767.037, 1.3, 
  127.993, 8.46, 34.2, 41.5, "", 2.11, 80.18, 0.851}, 
 {"CHL", "South America", "Chile", "2020-06-13", 201634., 8182., 5897.571, 
  3101., 231., 222.857, 10547.803, 428.014, 308.512, 162.218, 12.084, 11.658, 
  0.99, "", "", "", "", "", "", "", "", 20223., 819999., 42.895, 1.058, 
  18927., 0.99, 0.307, 3.3, "tests performed", "", "", "", "", "", "", "", 
  "", "", 78.24, 1.9116209*^7, 24.282, 35.4, 11.087, 6.938, 22767.037, 1.3, 
  127.993, 8.46, 34.2, 41.5, "", 2.11, 80.18, 0.851}, 
 {"CHL", "South America", "Chile", "2020-06-14", 208572., 6938., 5973.714, 
  3323., 222., 240.857, 10910.741, 362.938, 312.495, 173.832, 11.613, 12.6, 
  0.98, "", "", "", "", "", "", "", "", 20151., 840150., 43.95, 1.054, 
  18768., 0.982, 0.304, 3.3, "tests performed", "", "", "", "", "", "", "", 
  "", "", 78.24, 1.9116209*^7, 24.282, 35.4, 11.087, 6.938, 22767.037, 1.3, 
  127.993, 8.46, 34.2, 41.5, "", 2.11, 80.18, 0.851}, 
 {"CHL", "South America", "Chile", "2020-06-15", 213715., 5143., 6037.571, 
  3362., 39., 156.857, 11179.779, 269.039, 315.835, 175.872, 2.04, 8.205, 
  0.96, "", "", "", "", "", "", "", "", 18808., 858958., 44.933, 0.984, 
  18592., 0.973, 0.302, 3.3, "tests performed", "", "", "", "", "", "", "", 
  "", "", 78.24, 1.9116209*^7, 24.282, 35.4, 11.087, 6.938, 22767.037, 1.3, 
  127.993, 8.46, 34.2, 41.5, "", 2.11, 80.18, 0.851}, 
 {"CHL", "South America", "Chile", "2020-06-16", 218728., 5013., 6194.714, 
  3383., 21., 157.143, 11442.018, 262.238, 324.056, 176.97, 1.099, 8.22, 
  0.94, "", "", "", "", "", "", "", "", 14575., 873533., 45.696, 0.762, 
  18134., 0.949, 0.302, 3.3, "tests performed", "", "", "", "", "", "", "", 
  "", "", 78.24, 1.9116209*^7, 24.282, 35.4, 11.087, 6.938, 22767.037, 1.3, 
  127.993, 8.46, 34.2, 41.5, "", 2.11, 80.18, 0.851}, 
 {"CHL", "South America", "Chile", "2020-06-17", 220628., 1900., 5652.286, 
  3615., 232., 162.857, 11541.41, 99.392, 295.68, 189.107, 12.136, 8.519, 
  0.91, "", "", "", "", "", "", "", "", 12636., 886169., 46.357, 0.661, 
  17872., 0.935, 0.299, 3.3, "tests performed", "", "", "", "", "", "", "", 
  "", "", 78.24, 1.9116209*^7, 24.282, 35.4, 11.087, 6.938, 22767.037, 1.3, 
  127.993, 8.46, 34.2, 41.5, "", 2.11, 80.18, 0.851}, 
 {"CHL", "South America", "Chile", "2020-06-18", 225103., 4475., 5486.429, 
  3841., 226., 170.429, 11775.504, 234.095, 287.004, 200.929, 11.822, 8.915, 
  0.9, "", "", "", "", "", "", "", "", 16997., 903166., 47.246, 0.889, 
  17446., 0.913, 0.296, 3.4, "tests performed", "", "", "", "", "", "", "", 
  "", "", 78.24, 1.9116209*^7, 24.282, 35.4, 11.087, 6.938, 22767.037, 1.3, 
  127.993, 8.46, 34.2, 41.5, "", 2.11, 80.18, 0.851}, 
 {"CHL", "South America", "Chile", "2020-06-19", 231393., 6290., 5420.143, 
  4093., 252., 174.714, 12104.544, 329.04, 283.536, 214.111, 13.183, 9.14, 
  0.89, "", "", "", "", "", "", "", "", 20347., 923513., 48.31, 1.064, 
  17677., 0.925, 0.292, 3.4, "tests performed", "", "", "", "", "", "", "", 
  "", "", 78.24, 1.9116209*^7, 24.282, 35.4, 11.087, 6.938, 22767.037, 1.3, 
  127.993, 8.46, 34.2, 41.5, "", 2.11, 80.18, 0.851}, 
 {"CHL", "South America", "Chile", "2020-06-20", 236748., 5355., 5016.286, 
  4295., 202., 170.571, 12384.673, 280.129, 262.41, 224.678, 10.567, 8.923, 
  0.88, "", "", "", "", "", "", "", "", 20080., 943593., 49.361, 1.05, 
  17656., 0.924, 0.289, 3.5, "tests performed", "", "", "", "", "", "", "", 
  "", "", 78.24, 1.9116209*^7, 24.282, 35.4, 11.087, 6.938, 22767.037, 1.3, 
  127.993, 8.46, 34.2, 41.5, "", 2.11, 80.18, 0.851}, 
 {"CHL", "South America", "Chile", "2020-06-21", 242355., 5607., 4826.143, 
  4479., 184., 165.143, 12677.984, 293.311, 252.463, 234.304, 9.625, 8.639, 
  0.88, "", "", "", "", "", "", "", "", 20115., 963708., 50.413, 1.052, 
  17651., 0.923, 0.281, 3.6, "tests performed", "", "", "", "", "", "", "", 
  "", "", 78.24, 1.9116209*^7, 24.282, 35.4, 11.087, 6.938, 22767.037, 1.3, 
  127.993, 8.46, 34.2, 41.5, "", 2.11, 80.18, 0.851}, 
 {"CHL", "South America", "Chile", "2020-06-22", 246963., 4608., 4749.714, 
  4502., 23., 162.857, 12919.036, 241.052, 248.465, 235.507, 1.203, 8.519, 
  0.88, "", "", "", "", "", "", "", "", 18645., 982353., 51.388, 0.975, 
  17628., 0.922, 0.278, 3.6, "tests performed", "", "", "", "", "", "", "", 
  "", "", 78.24, 1.9116209*^7, 24.282, 35.4, 11.087, 6.938, 22767.037, 1.3, 
  127.993, 8.46, 34.2, 41.5, "", 2.11, 80.18, 0.851}, 
 {"CHL", "South America", "Chile", "2020-06-23", 250767., 3804., 4577., 
  4505., 3., 160.286, 13118.03, 198.993, 239.43, 235.664, 0.157, 8.385, 0.88, 
  "", "", "", "", "", "", "", "", 12707., 995060., 52.053, 0.665, 17361., 
  0.908, 0.273, 3.7, "tests performed", "", "", "", "", "", "", "", "", "", 
  78.24, 1.9116209*^7, 24.282, 35.4, 11.087, 6.938, 22767.037, 1.3, 127.993, 
  8.46, 34.2, 41.5, "", 2.11, 80.18, 0.851}, {"CHL", "South America", 
  "Chile", "2020-06-24", 254416., 3649., 4826.857, 4731., 226., 159.429, 
  13308.915, 190.885, 252.501, 247.486, 11.822, 8.34, 0.88, "", "", "", "", 
  "", "", "", "", 12575., 1.007635*^6, 52.711, 0.658, 17352., 0.908, 0.267, 
  3.7, "tests performed", "", "", "", "", "", "", "", "", "", 78.24, 
  1.9116209*^7, 24.282, 35.4, 11.087, 6.938, 22767.037, 1.3, 127.993, 8.46, 
  34.2, 41.5, "", 2.11, 80.18, 0.851}, {"CHL", "South America", "Chile", 
  "2020-06-25", 259064., 4648., 4851.571, 4903., 172., 151.714, 13552.059, 
  243.144, 253.794, 256.484, 8.998, 7.936, 0.86, "", "", "", "", "", "", "", 
  "", 17446., 1.025081*^6, 53.624, 0.913, 17416., 0.911, 0.263, 3.8, 
  "tests performed", "", "", "", "", "", "", "", "", "", 78.24, 1.9116209*^7, 
  24.282, 35.4, 11.087, 6.938, 22767.037, 1.3, 127.993, 8.46, 34.2, 41.5, "", 
  2.11, 80.18, 0.851}, {"CHL", "South America", "Chile", "2020-06-26", 
  263360., 4296., 4566.714, 5068., 165., 139.286, 13776.79, 224.731, 238.892, 
  265.115, 8.631, 7.286, 0.84, "", "", "", "", "", "", "", "", 18249., 
  1.04333*^6, 54.578, 0.955, 17117., 0.895, 0.259, 3.9, "tests performed", 
  "", "", "", "", "", "", "", "", "", 78.24, 1.9116209*^7, 24.282, 35.4, 
  11.087, 6.938, 22767.037, 1.3, 127.993, 8.46, 34.2, 41.5, "", 2.11, 80.18, 
  0.851}, {"CHL", "South America", "Chile", "2020-06-27", 267766., 4406., 
  4431.143, 5347., 279., 150.286, 14007.275, 230.485, 231.8, 279.71, 14.595, 
  7.862, 0.83, "", "", "", "", "", "", "", "", 17944., 1.061274*^6, 55.517, 
  0.939, 16812., 0.879, 0.254, 3.9, "tests performed", "", "", "", "", "", 
  "", "", "", "", 78.24, 1.9116209*^7, 24.282, 35.4, 11.087, 6.938, 
  22767.037, 1.3, 127.993, 8.46, 34.2, 41.5, "", 2.11, 80.18, 0.851}, 
 {"CHL", "South America", "Chile", "2020-06-28", 271982., 4216., 4232.429, 
  5509., 162., 147.143, 14227.821, 220.546, 221.405, 288.185, 8.474, 7.697, 
  0.83, "", "", "", "", "", "", "", "", 18370., 1.079644*^6, 56.478, 0.961, 
  16562., 0.866, 0.253, 4., "tests performed", "", "", "", "", "", "", "", 
  "", "", 78.24, 1.9116209*^7, 24.282, 35.4, 11.087, 6.938, 22767.037, 1.3, 
  127.993, 8.46, 34.2, 41.5, "", 2.11, 80.18, 0.851}, 
 {"CHL", "South America", "Chile", "2020-06-29", 275999., 4017., 4148., 
  5575., 66., 153.286, 14437.957, 210.136, 216.989, 291.637, 3.453, 8.019, 
  0.83, "", "", "", "", "", "", "", "", 16799., 1.096443*^6, 57.357, 0.879, 
  16299., 0.853, 0.249, 4., "tests performed", "", "", "", "", "", "", "", 
  "", "", 78.24, 1.9116209*^7, 24.282, 35.4, 11.087, 6.938, 22767.037, 1.3, 
  127.993, 8.46, 34.2, 41.5, "", 2.11, 80.18, 0.851}, 
 {"CHL", "South America", "Chile", "2020-06-30", 279393., 3394., 4089.429, 
  5688., 113., 169., 14615.502, 177.546, 213.925, 297.549, 5.911, 8.841, 
  0.82, "", "", "", "", "", "", "", "", 13349., 1.109792*^6, 58.055, 0.698, 
  16390., 0.857, 0.246, 4.1, "tests performed", "", "", "", "", "", "", "", 
  "", "", 78.24, 1.9116209*^7, 24.282, 35.4, 11.087, 6.938, 22767.037, 1.3, 
  127.993, 8.46, 34.2, 41.5, "", 2.11, 80.18, 0.851}, 
 {"CHL", "South America", "Chile", "2020-07-01", 282043., 2650., 3946.714, 
  5753., 65., 146., 14754.128, 138.626, 206.459, 300.949, 3.4, 7.637, 0.81, 
  "", "", "", "", "", "", "", "", 10385., 1.120177*^6, 58.598, 0.543, 16077., 
  0.841, 0.242, 4.1, "tests performed", "", "", "", "", "", "", "", "", "", 
  76.39, 1.9116209*^7, 24.282, 35.4, 11.087, 6.938, 22767.037, 1.3, 127.993, 
  8.46, 34.2, 41.5, "", 2.11, 80.18, 0.851}, {"CHL", "South America", 
  "Chile", "2020-07-02", 284541., 2498., 3639.571, 5920., 167., 145.286, 
  14884.803, 130.674, 190.392, 309.685, 8.736, 7.6, 0.8, "", "", "", "", "", 
  "", "", "", 10831., 1.131008*^6, 59.165, 0.567, 15132., 0.792, 0.237, 4.2, 
  "tests performed", "", "", "", "", "", "", "", "", "", 76.39, 1.9116209*^7, 
  24.282, 35.4, 11.087, 6.938, 22767.037, 1.3, 127.993, 8.46, 34.2, 41.5, "", 
  2.11, 80.18, 0.851}, {"CHL", "South America", "Chile", "2020-07-03", 
  288089., 3548., 3532.714, 6051., 131., 140.429, 15070.404, 185.602, 
  184.802, 316.538, 6.853, 7.346, 0.8, "", "", "", "", "", "", "", "", 
  15585., 1.146593*^6, 59.98, 0.815, 14752., 0.772, 0.234, 4.3, 
  "tests performed", "", "", "", "", "", "", "", "", "", 87.5, 1.9116209*^7, 
  24.282, 35.4, 11.087, 6.938, 22767.037, 1.3, 127.993, 8.46, 34.2, 41.5, "", 
  2.11, 80.18, 0.851}, {"CHL", "South America", "Chile", "2020-07-04", 
  291847., 3758., 3440.143, 6192., 141., 120.714, 15266.991, 196.587, 
  179.959, 323.914, 7.376, 6.315, 0.81, "", "", "", "", "", "", "", "", 
  17287., 1.16388*^6, 60.884, 0.904, 14658., 0.767, 0.225, 4.4, 
  "tests performed", "", "", "", "", "", "", "", "", "", 87.5, 1.9116209*^7, 
  24.282, 35.4, 11.087, 6.938, 22767.037, 1.3, 127.993, 8.46, 34.2, 41.5, "", 
  2.11, 80.18, 0.851}, {"CHL", "South America", "Chile", "2020-07-05", 
  295532., 3685., 3364.286, 6308., 116., 114.143, 15459.76, 192.768, 175.991, 
  329.982, 6.068, 5.971, 0.81, "", "", "", "", "", "", "", "", 18004., 
  1.181884*^6, 61.826, 0.942, 14606., 0.764, 0.216, 4.6, "tests performed", 
  "", "", "", "", "", "", "", "", "", 87.5, 1.9116209*^7, 24.282, 35.4, 
  11.087, 6.938, 22767.037, 1.3, 127.993, 8.46, 34.2, 41.5, "", 2.11, 80.18, 
  0.851}, {"CHL", "South America", "Chile", "2020-07-06", 298557., 3025., 
  3222.571, 6384., 76., 115.571, 15618.003, 158.243, 168.578, 333.957, 3.976, 
  6.046, 0.81, "", "", "", "", "", "", "", "", 16377., 1.198261*^6, 62.683, 
  0.857, 14545., 0.761, 0.208, 4.8, "tests performed", "", "", "", "", "", 
  "", "", "", "", 87.5, 1.9116209*^7, 24.282, 35.4, 11.087, 6.938, 22767.037, 
  1.3, 127.993, 8.46, 34.2, 41.5, "", 2.11, 80.18, 0.851}, 
 {"CHL", "South America", "Chile", "2020-07-07", 301019., 2462., 3089.429, 
  6434., 50., 106.571, 15746.794, 128.791, 161.613, 336.573, 2.616, 5.575, 
  0.82, "", "", "", "", "", "", "", "", 12065., 1.210326*^6, 63.314, 0.631, 
  14362., 0.751, 0.2, 5., "tests performed", "", "", "", "", "", "", "", "", 
  "", 87.5, 1.9116209*^7, 24.282, 35.4, 11.087, 6.938, 22767.037, 1.3, 
  127.993, 8.46, 34.2, 41.5, "", 2.11, 80.18, 0.851}, 
 {"CHL", "South America", "Chile", "2020-07-08", 303083., 2064., 3005.714, 
  6573., 139., 117.143, 15854.765, 107.971, 157.234, 343.844, 7.271, 6.128, 
  0.82, "", "", "", "", "", "", "", "", 10464., 1.22079*^6, 63.862, 0.547, 
  14373., 0.752, 0.192, 5.2, "tests performed", "", "", "", "", "", "", "", 
  "", "", 87.5, 1.9116209*^7, 24.282, 35.4, 11.087, 6.938, 22767.037, 1.3, 
  127.993, 8.46, 34.2, 41.5, "", 2.11, 80.18, 0.851}, 
 {"CHL", "South America", "Chile", "2020-07-09", 306216., 3133., 3096.429, 
  6682., 109., 108.857, 16018.657, 163.892, 161.979, 349.546, 5.702, 5.694, 
  0.82, "", "", "", "", "", "", "", "", 16842., 1.237632*^6, 64.743, 0.881, 
  15232., 0.797, 0.186, 5.4, "tests performed", "", "", "", "", "", "", "", 
  "", "", 87.5, 1.9116209*^7, 24.282, 35.4, 11.087, 6.938, 22767.037, 1.3, 
  127.993, 8.46, 34.2, 41.5, "", 2.11, 80.18, 0.851}, 
 {"CHL", "South America", "Chile", "2020-07-10", 309274., 3058., 3026.429, 
  6781., 99., 104.286, 16178.626, 159.969, 158.317, 354.725, 5.179, 5.455, 
  0.82, "", "", "", "", "", "", "", "", 17727., 1.255359*^6, 65.67, 0.927, 
  15538., 0.813, 0.178, 5.6, "tests performed", "", "", "", "", "", "", "", 
  "", "", 87.5, 1.9116209*^7, 24.282, 35.4, 11.087, 6.938, 22767.037, 1.3, 
  127.993, 8.46, 34.2, 41.5, "", 2.11, 80.18, 0.851}, 
 {"CHL", "South America", "Chile", "2020-07-11", 312029., 2755., 2883.143, 
  6881., 100., 98.429, 16322.745, 144.119, 150.822, 359.956, 5.231, 5.149, 
  0.81, "", "", "", "", "", "", "", "", 18268., 1.273627*^6, 66.626, 0.956, 
  15678., 0.82, 0.173, 5.8, "tests performed", "", "", "", "", "", "", "", 
  "", "", 87.5, 1.9116209*^7, 24.282, 35.4, 11.087, 6.938, 22767.037, 1.3, 
  127.993, 8.46, 34.2, 41.5, "", 2.11, 80.18, 0.851}, 
 {"CHL", "South America", "Chile", "2020-07-12", 315041., 3012., 2787., 
  6979., 98., 95.857, 16480.307, 157.563, 145.793, 365.083, 5.127, 5.014, 
  0.82, "", "", "", "", "", "", "", "", 19171., 1.292798*^6, 67.628, 1.003, 
  15845., 0.829, 0.165, 6.1, "tests performed", "", "", "", "", "", "", "", 
  "", "", 87.5, 1.9116209*^7, 24.282, 35.4, 11.087, 6.938, 22767.037, 1.3, 
  127.993, 8.46, 34.2, 41.5, "", 2.11, 80.18, 0.851}, 
 {"CHL", "South America", "Chile", "2020-07-13", 317657., 2616., 2728.571, 
  7024., 45., 91.429, 16617.155, 136.847, 142.736, 367.437, 2.354, 4.783, 
  0.82, "", "", "", "", "", "", "", "", 17467., 1.310265*^6, 68.542, 0.914, 
  16001., 0.837, 0.159, 6.3, "tests performed", "", "", "", "", "", "", "", 
  "", "", 87.5, 1.9116209*^7, 24.282, 35.4, 11.087, 6.938, 22767.037, 1.3, 
  127.993, 8.46, 34.2, 41.5, "", 2.11, 80.18, 0.851}, 
 {"CHL", "South America", "Chile", "2020-07-14", 319493., 1836., 2639.143, 
  7069., 45., 90.714, 16713.199, 96.044, 138.058, 369.791, 2.354, 4.745, 
  0.82, "", "", "", "", "", "", "", "", 12238., 1.322503*^6, 69.182, 0.64, 
  16025., 0.838, 0.153, 6.5, "tests performed", "", "", "", "", "", "", "", 
  "", "", 87.5, 1.9116209*^7, 24.282, 35.4, 11.087, 6.938, 22767.037, 1.3, 
  127.993, 8.46, 34.2, 41.5, "", 2.11, 80.18, 0.851}, 
 {"CHL", "South America", "Chile", "2020-07-15", 321205., 1712., 2588.857, 
  7186., 117., 87.571, 16802.756, 89.558, 135.427, 375.911, 6.12, 4.581, 
  0.82, "", "", "", "", "", "", "", "", 12209., 1.334712*^6, 69.821, 0.639, 
  16275., 0.851, 0.149, 6.7, "tests performed", "", "", "", "", "", "", "", 
  "", "", 87.5, 1.9116209*^7, 24.282, 35.4, 11.087, 6.938, 22767.037, 1.3, 
  127.993, 8.46, 34.2, 41.5, "", 2.11, 80.18, 0.851}, 
 {"CHL", "South America", "Chile", "2020-07-16", 323698., 2493., 2497.429, 
  7290., 104., 86.857, 16933.169, 130.413, 130.645, 381.352, 5.44, 4.544, 
  0.82, "", "", "", "", "", "", "", "", 17192., 1.351904*^6, 70.72, 0.899, 
  16325., 0.854, 0.147, 6.8, "tests performed", "", "", "", "", "", "", "", 
  "", "", 87.5, 1.9116209*^7, 24.282, 35.4, 11.087, 6.938, 22767.037, 1.3, 
  127.993, 8.46, 34.2, 41.5, "", 2.11, 80.18, 0.851}, 
 {"CHL", "South America", "Chile", "2020-07-17", 326439., 2741., 2452.143, 
  8347., 1057., 223.714, 17076.555, 143.386, 128.276, 436.645, 55.293, 
  11.703, 0.83, "", "", "", "", "", "", "", "", 18699., 1.370603*^6, 71.698, 
  0.978, 16463., 0.861, 0.145, 6.9, "tests performed", "", "", "", "", "", 
  "", "", "", "", 84.72, 1.9116209*^7, 24.282, 35.4, 11.087, 6.938, 
  22767.037, 1.3, 127.993, 8.46, 34.2, 41.5, "", 2.11, 80.18, 0.851}, 
 {"CHL", "South America", "Chile", "2020-07-18", 328846., 2407., 2402.429, 
  8445., 98., 223.429, 17202.469, 125.914, 125.675, 441.772, 5.127, 11.688, 
  0.83, "", "", "", "", "", "", "", "", 17716., 1.388319*^6, 72.625, 0.927, 
  16385., 0.857, 0.143, 7., "tests performed", "", "", "", "", "", "", "", 
  "", "", 84.72, 1.9116209*^7, 24.282, 35.4, 11.087, 6.938, 22767.037, 1.3, 
  127.993, 8.46, 34.2, 41.5, "", 2.11, 80.18, 0.851}, 
 {"CHL", "South America", "Chile", "2020-07-19", 330930., 2084., 2269.857, 
  8503., 58., 217.714, 17311.487, 109.017, 118.74, 444.806, 3.034, 11.389, 
  0.83, "", "", "", "", "", "", "", "", 15728., 1.404047*^6, 73.448, 0.823, 
  15893., 0.831, 0.143, 7., "tests performed", "", "", "", "", "", "", "", 
  "", "", 84.72, 1.9116209*^7, 24.282, 35.4, 11.087, 6.938, 22767.037, 1.3, 
  127.993, 8.46, 34.2, 41.5, "", 2.11, 80.18, 0.851}, 
 {"CHL", "South America", "Chile", "2020-07-20", 333029., 2099., 2196., 
  8633., 130., 229.857, 17421.289, 109.802, 114.876, 451.606, 6.801, 12.024, 
  0.84, "", "", "", "", "", "", "", "", 16343., 1.42039*^6, 74.303, 0.855, 
  15732., 0.823, 0.14, 7.1, "tests performed", "", "", "", "", "", "", "", 
  "", "", 84.72, 1.9116209*^7, 24.282, 35.4, 11.087, 6.938, 22767.037, 1.3, 
  127.993, 8.46, 34.2, 41.5, "", 2.11, 80.18, 0.851}, 
 {"CHL", "South America", "Chile", "2020-07-21", 334683., 1654., 2170., 
  8677., 44., 229.714, 17507.812, 86.523, 113.516, 453.908, 2.302, 12.017, 
  0.86, "", "", "", "", "", "", "", "", 12590., 1.43298*^6, 74.962, 0.659, 
  15782., 0.826, 0.139, 7.2, "tests performed", "", "", "", "", "", "", "", 
  "", "", 84.72, 1.9116209*^7, 24.282, 35.4, 11.087, 6.938, 22767.037, 1.3, 
  127.993, 8.46, 34.2, 41.5, "", 2.11, 80.18, 0.851}, 
 {"CHL", "South America", "Chile", "2020-07-22", 336402., 1719., 2171., 
  8722., 45., 219.429, 17597.736, 89.924, 113.569, 456.262, 2.354, 11.479, 
  0.87, "", "", "", "", "", "", "", "", 12793., 1.445773*^6, 75.631, 0.669, 
  15866., 0.83, 0.137, 7.3, "tests performed", "", "", "", "", "", "", "", 
  "", "", 84.72, 1.9116209*^7, 24.282, 35.4, 11.087, 6.938, 22767.037, 1.3, 
  127.993, 8.46, 34.2, 41.5, "", 2.11, 80.18, 0.851}, 
 {"CHL", "South America", "Chile", "2020-07-23", 338759., 2357., 2151.571, 
  8838., 116., 221.143, 17721.035, 123.299, 112.552, 462.33, 6.068, 11.568, 
  0.89, "", "", "", "", "", "", "", "", 18867., 1.46464*^6, 76.618, 0.987, 
  16105., 0.842, 0.132, 7.6, "tests performed", "", "", "", "", "", "", "", 
  "", "", 84.72, 1.9116209*^7, 24.282, 35.4, 11.087, 6.938, 22767.037, 1.3, 
  127.993, 8.46, 34.2, 41.5, "", 2.11, 80.18, 0.851}, 
 {"CHL", "South America", "Chile", "2020-07-24", 341304., 2545., 2123.571, 
  8914., 76., 81., 17854.168, 133.133, 111.087, 466.306, 3.976, 4.237, 0.9, 
  "", "", "", "", "", "", "", "", 21071., 1.485711*^6, 77.72, 1.102, 16444., 
  0.86, 0.128, 7.8, "tests performed", "", "", "", "", "", "", "", "", "", 
  84.72, 1.9116209*^7, 24.282, 35.4, 11.087, 6.938, 22767.037, 1.3, 127.993, 
  8.46, 34.2, 41.5, "", 2.11, 80.18, 0.851}, {"CHL", "South America", 
  "Chile", "2020-07-25", 343592., 2288., 2106.571, 9020., 106., 82.143, 
  17973.857, 119.689, 110.198, 471.851, 5.545, 4.297, 0.9, "", "", "", "", 
  "", "", "", "", 19133., 1.504844*^6, 78.721, 1.001, 16646., 0.871, 0.124, 
  8.1, "tests performed", "", "", "", "", "", "", "", "", "", 84.72, 
  1.9116209*^7, 24.282, 35.4, 11.087, 6.938, 22767.037, 1.3, 127.993, 8.46, 
  34.2, 41.5, "", 2.11, 80.18, 0.851}, {"CHL", "South America", "Chile", 
  "2020-07-26", 345790., 2198., 2122.857, 9112., 92., 87., 18088.838, 
  114.981, 111.05, 476.664, 4.813, 4.551, 0.91, "", "", "", "", "", "", "", 
  "", 19709., 1.524553*^6, 79.752, 1.031, 17215., 0.901, 0.118, 8.5, 
  "tests performed", "", "", "", "", "", "", "", "", "", 84.72, 1.9116209*^7, 
  24.282, 35.4, 11.087, 6.938, 22767.037, 1.3, 127.993, 8.46, 34.2, 41.5, "", 
  2.11, 80.18, 0.851}, {"CHL", "South America", "Chile", "2020-07-27", 
  347923., 2133., 2127.714, 9187., 75., 79.143, 18200.418, 111.581, 111.304, 
  480.587, 3.923, 4.14, 0.91, "", "", "", "", "", "", "", "", 21544., 
  1.546097*^6, 80.879, 1.127, 17958., 0.939, 0.114, 8.8, "tests performed", 
  "", "", "", "", "", "", "", "", "", 84.72, 1.9116209*^7, 24.282, 35.4, 
  11.087, 6.938, 22767.037, 1.3, 127.993, 8.46, 34.2, 41.5, "", 2.11, 80.18, 
  0.851}, {"CHL", "South America", "Chile", "2020-07-28", 349800., 1877., 
  2159.571, 9240., 53., 80.429, 18298.607, 98.189, 112.971, 483.359, 2.773, 
  4.207, 0.91, "", "", "", "", "", "", "", "", 17596., 1.563693*^6, 81.799, 
  0.92, 18673., 0.977, 0.108, 9.3, "tests performed", "", "", "", "", "", "", 
  "", "", "", 84.72, 1.9116209*^7, 24.282, 35.4, 11.087, 6.938, 22767.037, 
  1.3, 127.993, 8.46, 34.2, 41.5, "", 2.11, 80.18, 0.851}, 
 {"CHL", "South America", "Chile", "2020-07-29", 351575., 1775., 2167.571, 
  9278., 38., 79.429, 18391.46, 92.853, 113.389, 485.347, 1.988, 4.155, 0.91, 
  "", "", "", "", "", "", "", "", 17130., 1.580823*^6, 82.695, 0.896, 19293., 
  1.009, 0.104, 9.6, "tests performed", "", "", "", "", "", "", "", "", "", 
  84.72, 1.9116209*^7, 24.282, 35.4, 11.087, 6.938, 22767.037, 1.3, 127.993, 
  8.46, 34.2, 41.5, "", 2.11, 80.18, 0.851}, {"CHL", "South America", 
  "Chile", "2020-07-30", 353536., 1961., 2111., 9377., 99., 77., 18494.043, 
  102.583, 110.43, 490.526, 5.179, 4.028, 0.9, "", "", "", "", "", "", "", 
  "", 20295., 1.601118*^6, 83.757, 1.062, 19497., 1.02, 0.1, 10., 
  "tests performed", "", "", "", "", "", "", "", "", "", 84.72, 1.9116209*^7, 
  24.282, 35.4, 11.087, 6.938, 22767.037, 1.3, 127.993, 8.46, 34.2, 41.5, "", 
  2.11, 80.18, 0.851}, {"CHL", "South America", "Chile", "2020-07-31", 
  355667., 2131., 2051.857, 9457., 80., 77.571, 18605.52, 111.476, 107.336, 
  494.711, 4.185, 4.058, 0.9, "", "", "", "", "", "", "", "", 22874., 
  1.623992*^6, 84.954, 1.197, 19754., 1.033, 0.097, 10.3, "tests performed", 
  "", "", "", "", "", "", "", "", "", 84.72, 1.9116209*^7, 24.282, 35.4, 
  11.087, 6.938, 22767.037, 1.3, 127.993, 8.46, 34.2, 41.5, "", 2.11, 80.18, 
  0.851}, {"CHL", "South America", "Chile", "2020-08-01", 357658., 1991., 
  2009.429, 9533., 76., 73.286, 18709.672, 104.152, 105.116, 498.687, 3.976, 
  3.834, 0.9, "", "", "", "", "", "", "", "", 24398., 1.64839*^6, 86.23, 
  1.276, 20507., 1.073, 0.094, 10.6, "tests performed", "", "", "", "", "", 
  "", "", "", "", 87.5, 1.9116209*^7, 24.282, 35.4, 11.087, 6.938, 22767.037, 
  1.3, 127.993, 8.46, 34.2, 41.5, "", 2.11, 80.18, 0.851}, 
 {"CHL", "South America", "Chile", "2020-08-02", 359731., 2073., 1991.571, 
  9608., 75., 70.857, 18818.114, 108.442, 104.182, 502.61, 3.923, 3.707, 
  0.91, "", "", "", "", "", "", "", "", 24899., 1.673289*^6, 87.532, 1.303, 
  21248., 1.112, 0.091, 11., "tests performed", "", "", "", "", "", "", "", 
  "", "", 87.5, 1.9116209*^7, 24.282, 35.4, 11.087, 6.938, 22767.037, 1.3, 
  127.993, 8.46, 34.2, 41.5, "", 2.11, 80.18, 0.851}, 
 {"CHL", "South America", "Chile", "2020-08-03", 361493., 1762., 1938.571, 
  9707., 99., 74.286, 18910.287, 92.173, 101.41, 507.789, 5.179, 3.886, 0.92, 
  "", "", "", "", "", "", "", "", 24269., 1.697558*^6, 88.802, 1.27, 21637., 
  1.132, 0.09, 11.1, "tests performed", "", "", "", "", "", "", "", "", "", 
  87.5, 1.9116209*^7, 24.282, 35.4, 11.087, 6.938, 22767.037, 1.3, 127.993, 
  8.46, 34.2, 41.5, "", 2.11, 80.18, 0.851}, {"CHL", "South America", 
  "Chile", "2020-08-04", 362962., 1469., 1880.286, 9745., 38., 72.143, 
  18987.133, 76.846, 98.361, 509.777, 1.988, 3.774, 0.93, "", "", "", "", "", 
  "", "", "", 18857., 1.716415*^6, 89.788, 0.986, 21817., 1.141, 0.09, 11.1, 
  "tests performed", "", "", "", "", "", "", "", "", "", 87.5, 1.9116209*^7, 
  24.282, 35.4, 11.087, 6.938, 22767.037, 1.3, 127.993, 8.46, 34.2, 41.5, "", 
  2.11, 80.18, 0.851}, {"CHL", "South America", "Chile", "2020-08-05", 
  364723., 1761., 1878.286, 9792., 47., 73.429, 19079.254, 92.121, 98.256, 
  512.235, 2.459, 3.841, 0.94, "", "", "", "", "", "", "", "", 21398., 
  1.737813*^6, 90.908, 1.119, 22427., 1.173, 0.09, 11.1, "tests performed", 
  "", "", "", "", "", "", "", "", "", 87.5, 1.9116209*^7, 24.282, 35.4, 
  11.087, 6.938, 22767.037, 1.3, 127.993, 8.46, 34.2, 41.5, "", 2.11, 80.18, 
  0.851}, {"CHL", "South America", "Chile", "2020-08-06", 366671., 1948., 
  1876.429, 9889., 97., 73.143, 19181.157, 101.903, 98.159, 517.31, 5.074, 
  3.826, 0.95, "", "", "", "", "", "", "", "", 22802., 1.760615*^6, 92.101, 
  1.193, 22785., 1.192, 0.088, 11.4, "tests performed", "", "", "", "", "", 
  "", "", "", "", 87.5, 1.9116209*^7, 24.282, 35.4, 11.087, 6.938, 22767.037, 
  1.3, 127.993, 8.46, 34.2, 41.5, "", 2.11, 80.18, 0.851}, 
 {"CHL", "South America", "Chile", "2020-08-07", 368825., 2154., 1879.714, 
  9958., 69., 71.571, 19293.836, 112.679, 98.331, 520.919, 3.61, 3.744, 0.95, 
  "", "", "", "", "", "", "", "", 25243., 1.785858*^6, 93.421, 1.321, 23124., 
  1.21, 0.087, 11.5, "tests performed", "", "", "", "", "", "", "", "", "", 
  87.5, 1.9116209*^7, 24.282, 35.4, 11.087, 6.938, 22767.037, 1.3, 127.993, 
  8.46, 34.2, 41.5, "", 2.11, 80.18, 0.851}, {"CHL", "South America", 
  "Chile", "2020-08-08", 371023., 2198., 1909.286, 10011., 53., 68.286, 
  19408.817, 114.981, 99.878, 523.692, 2.773, 3.572, 0.96, "", "", "", "", 
  "", "", "", "", 27037., 1.812895*^6, 94.835, 1.414, 23501., 1.229, 0.086, 
  11.6, "tests performed", "", "", "", "", "", "", "", "", "", 87.5, 
  1.9116209*^7, 24.282, 35.4, 11.087, 6.938, 22767.037, 1.3, 127.993, 8.46, 
  34.2, 41.5, "", 2.11, 80.18, 0.851}, {"CHL", "South America", "Chile", 
  "2020-08-09", 373056., 2033., 1903.571, 10077., 66., 67., 19515.166, 
  106.35, 99.579, 527.144, 3.453, 3.505, 0.96, "", "", "", "", "", "", "", 
  "", 28460., 1.841355*^6, 96.324, 1.489, 24009., 1.256, 0.085, 11.8, 
  "tests performed", "", "", "", "", "", "", "", "", "", 87.5, 1.9116209*^7, 
  24.282, 35.4, 11.087, 6.938, 22767.037, 1.3, 127.993, 8.46, 34.2, 41.5, "", 
  2.11, 80.18, 0.851}, {"CHL", "South America", "Chile", "2020-08-10", 
  375044., 1988., 1935.857, 10139., 62., 61.714, 19619.162, 103.996, 101.268, 
  530.388, 3.243, 3.228, 0.96, "", "", "", "", "", "", "", "", 26012., 
  1.867367*^6, 97.685, 1.361, 24258., 1.269, 0.083, 12., "tests performed", 
  "", "", "", "", "", "", "", "", "", 81.94, 1.9116209*^7, 24.282, 35.4, 
  11.087, 6.938, 22767.037, 1.3, 127.993, 8.46, 34.2, 41.5, "", 2.11, 80.18, 
  0.851}, {"CHL", "South America", "Chile", "2020-08-11", 376616., 1572., 
  1950.571, 10178., 39., 61.857, 19701.396, 82.234, 102.038, 532.428, 2.04, 
  3.236, 0.96, "", "", "", "", "", "", "", "", 22249., 1.889616*^6, 98.849, 
  1.164, 24743., 1.294, 0.081, 12.3, "tests performed", "", "", "", "", "", 
  "", "", "", "", 81.94, 1.9116209*^7, 24.282, 35.4, 11.087, 6.938, 
  22767.037, 1.3, 127.993, 8.46, 34.2, 41.5, "", 2.11, 80.18, 0.851}, 
 {"CHL", "South America", "Chile", "2020-08-12", 378168., 1552., 1920.714, 
  10205., 27., 59., 19782.583, 81.188, 100.476, 533.84, 1.412, 3.086, 0.95, 
  "", "", "", "", "", "", "", "", 19348., 1.908964*^6, 99.861, 1.012, 24450., 
  1.279, 0.078, 12.8, "tests performed", "", "", "", "", "", "", "", "", "", 
  81.94, 1.9116209*^7, 24.282, 35.4, 11.087, 6.938, 22767.037, 1.3, 127.993, 
  8.46, 34.2, 41.5, "", 2.11, 80.18, 0.851}, {"CHL", "South America", 
  "Chile", "2020-08-13", 380034., 1866., 1909., 10299., 94., 58.571, 
  19880.197, 97.613, 99.863, 538.757, 4.917, 3.064, 0.94, "", "", "", "", "", 
  "", "", "", 23628., 1.932592*^6, 101.097, 1.236, 24568., 1.285, 0.076, 
  13.2, "tests performed", "", "", "", "", "", "", "", "", "", 81.94, 
  1.9116209*^7, 24.282, 35.4, 11.087, 6.938, 22767.037, 1.3, 127.993, 8.46, 
  34.2, 41.5, "", 2.11, 80.18, 0.851}, {"CHL", "South America", "Chile", 
  "2020-08-14", 382111., 2077., 1898., 10340., 41., 54.571, 19988.848, 
  108.651, 99.287, 540.902, 2.145, 2.855, 0.94, "", "", "", "", "", "", "", 
  "", 27618., 1.96021*^6, 102.542, 1.445, 24907., 1.303, 0.075, 13.3, 
  "tests performed", "", "", "", "", "", "", "", "", "", 81.94, 1.9116209*^7, 
  24.282, 35.4, 11.087, 6.938, 22767.037, 1.3, 127.993, 8.46, 34.2, 41.5, "", 
  2.11, 80.18, 0.851}, {"CHL", "South America", "Chile", "2020-08-15", 
  383902., 1791., 1839.857, 10395., 55., 54.857, 20082.538, 93.69, 96.246, 
  543.779, 2.877, 2.87, 0.93, "", "", "", "", "", "", "", "", 28499., 
  1.988709*^6, 104.033, 1.491, 25116., 1.314, 0.073, 13.7, "tests performed", 
  "", "", "", "", "", "", "", "", "", 81.94, 1.9116209*^7, 24.282, 35.4, 
  11.087, 6.938, 22767.037, 1.3, 127.993, 8.46, 34.2, 41.5, "", 2.11, 80.18, 
  0.851}, {"CHL", "South America", "Chile", "2020-08-16", 385946., 2044., 
  1841.429, 10452., 57., 53.571, 20189.463, 106.925, 96.328, 546.761, 2.982, 
  2.802, 0.93, "", "", "", "", "", "", "", "", 30882., 2.019591*^6, 105.648, 
  1.615, 25462., 1.332, 0.072, 13.9, "tests performed", "", "", "", "", "", 
  "", "", "", "", 81.94, 1.9116209*^7, 24.282, 35.4, 11.087, 6.938, 
  22767.037, 1.3, 127.993, 8.46, 34.2, 41.5, "", 2.11, 80.18, 0.851}, 
 {"CHL", "South America", "Chile", "2020-08-17", 387502., 1556., 1779.714, 
  10513., 61., 53.429, 20270.86, 81.397, 93.1, 549.952, 3.191, 2.795, 0.93, 
  "", "", "", "", "", "", "", "", 25289., 2.04488*^6, 106.971, 1.323, 25359., 
  1.327, 0.071, 14.1, "tests performed", "", "", "", "", "", "", "", "", "", 
  81.94, 1.9116209*^7, 24.282, 35.4, 11.087, 6.938, 22767.037, 1.3, 127.993, 
  8.46, 34.2, 41.5, "", 2.11, 80.18, 0.851}, {"CHL", "South America", 
  "Chile", "2020-08-18", 388855., 1353., 1748.429, 10546., 33., 52.571, 
  20341.638, 70.778, 91.463, 551.678, 1.726, 2.75, 0.94, "", "", "", "", "", 
  "", "", "", 23199., 2.068079*^6, 108.185, 1.214, 25495., 1.334, 0.07, 14.3, 
  "tests performed", "", "", "", "", "", "", "", "", "", 81.94, 1.9116209*^7, 
  24.282, 35.4, 11.087, 6.938, 22767.037, 1.3, 127.993, 8.46, 34.2, 41.5, "", 
  2.11, 80.18, 0.851}, {"CHL", "South America", "Chile", "2020-08-19", 
  390037., 1182., 1695.571, 10578., 32., 53.286, 20403.47, 61.832, 88.698, 
  553.352, 1.674, 2.787, 0.94, "", "", "", "", "", "", "", "", 19275., 
  2.087354*^6, 109.193, 1.008, 25484., 1.333, 0.07, 14.3, "tests performed", 
  "", "", "", "", "", "", "", "", "", 81.94, 1.9116209*^7, 24.282, 35.4, 
  11.087, 6.938, 22767.037, 1.3, 127.993, 8.46, 34.2, 41.5, "", 2.11, 80.18, 
  0.851}, {"CHL", "South America", "Chile", "2020-08-20", 391849., 1812., 
  1687.857, 10671., 93., 53.143, 20498.259, 94.789, 88.295, 558.217, 4.865, 
  2.78, 0.95, "", "", "", "", "", "", "", "", 26278., 2.113632*^6, 110.568, 
  1.375, 25863., 1.353, 0.071, 14.1, "tests performed", "", "", "", "", "", 
  "", "", "", "", 81.94, 1.9116209*^7, 24.282, 35.4, 11.087, 6.938, 
  22767.037, 1.3, 127.993, 8.46, 34.2, 41.5, "", 2.11, 80.18, 0.851}, 
 {"CHL", "South America", "Chile", "2020-08-21", 393769., 1920., 1665.429, 
  10723., 52., 54.714, 20598.697, 100.438, 87.121, 560.938, 2.72, 2.862, 
  0.97, "", "", "", "", "", "", "", "", 28669., 2.142301*^6, 112.067, 1.5, 
  26013., 1.361, 0.071, 14.1, "tests performed", "", "", "", "", "", "", "", 
  "", "", 81.94, 1.9116209*^7, 24.282, 35.4, 11.087, 6.938, 22767.037, 1.3, 
  127.993, 8.46, 34.2, 41.5, "", 2.11, 80.18, 0.851}, 
 {"CHL", "South America", "Chile", "2020-08-22", 395708., 1939., 1686.571, 
  10792., 69., 56.714, 20700.129, 101.432, 88.227, 564.547, 3.61, 2.967, 
  0.98, "", "", "", "", "", "", "", "", 29727., 2.172028*^6, 113.622, 1.555, 
  26188., 1.37, 0.07, 14.3, "tests performed", "", "", "", "", "", "", "", 
  "", "", 81.94, 1.9116209*^7, 24.282, 35.4, 11.087, 6.938, 22767.037, 1.3, 
  127.993, 8.46, 34.2, 41.5, "", 2.11, 80.18, 0.851}, 
 {"CHL", "South America", "Chile", "2020-08-23", 397665., 1957., 1674.143, 
  10852., 60., 57.143, 20802.503, 102.374, 87.577, 567.686, 3.139, 2.989, 
  0.98, "", "", "", "", "", "", "", "", 31981., 2.204009*^6, 115.295, 1.673, 
  26345., 1.378, 0.071, 14.1, "tests performed", "", "", "", "", "", "", "", 
  "", "", 81.94, 1.9116209*^7, 24.282, 35.4, 11.087, 6.938, 22767.037, 1.3, 
  127.993, 8.46, 34.2, 41.5, "", 2.11, 80.18, 0.851}, 
 {"CHL", "South America", "Chile", "2020-08-24", 399568., 1903., 1723.714, 
  10916., 64., 57.571, 20902.052, 99.549, 90.17, 571.034, 3.348, 3.012, 0.99, 
  "", "", "", "", "", "", "", "", 27454., 2.231463*^6, 116.731, 1.436, 
  26655., 1.394, 0.07, 14.3, "tests performed", "", "", "", "", "", "", "", 
  "", "", 81.94, 1.9116209*^7, 24.282, 35.4, 11.087, 6.938, 22767.037, 1.3, 
  127.993, 8.46, 34.2, 41.5, "", 2.11, 80.18, 0.851}, 
 {"CHL", "South America", "Chile", "2020-08-25", 400985., 1417., 1732.857, 
  10958., 42., 58.857, 20976.178, 74.126, 90.649, 573.231, 2.197, 3.079, 
  0.99, "", "", "", "", "", "", "", "", 24503., 2.255966*^6, 118.013, 1.282, 
  26841., 1.404, 0.069, 14.5, "tests performed", "", "", "", "", "", "", "", 
  "", "", 81.94, 1.9116209*^7, 24.282, 35.4, 11.087, 6.938, 22767.037, 1.3, 
  127.993, 8.46, 34.2, 41.5, "", 2.11, 80.18, 0.851}, 
 {"CHL", "South America", "Chile", "2020-08-26", 402365., 1380., 1761.143, 
  10990., 32., 58.857, 21048.368, 72.19, 92.128, 574.905, 1.674, 3.079, 0.99, 
  "", "", "", "", "", "", "", "", 20257., 2.276223*^6, 119.073, 1.06, 26981., 
  1.411, 0.069, 14.5, "tests performed", "", "", "", "", "", "", "", "", "", 
  81.94, 1.9116209*^7, 24.282, 35.4, 11.087, 6.938, 22767.037, 1.3, 127.993, 
  8.46, 34.2, 41.5, "", 2.11, 80.18, 0.851}, {"CHL", "South America", 
  "Chile", "2020-08-27", 404102., 1737., 1750.429, 11072., 82., 57.286, 
  21139.233, 90.865, 91.568, 579.194, 4.29, 2.997, 0.99, "", "", "", "", "", 
  "", "", "", 27019., 2.303242*^6, 120.486, 1.413, 27087., 1.417, 0.068, 
  14.7, "tests performed", "", "", "", "", "", "", "", "", "", 81.94, 
  1.9116209*^7, 24.282, 35.4, 11.087, 6.938, 22767.037, 1.3, 127.993, 8.46, 
  34.2, 41.5, "", 2.11, 80.18, 0.851}, {"CHL", "South America", "Chile", 
  "2020-08-28", 405972., 1870., 1743.286, 11132., 60., 58.429, 21237.056, 
  97.823, 91.194, 582.333, 3.139, 3.056, 0.99, "", "", "", "", "", "", "", 
  "", 30274., 2.333516*^6, 122.07, 1.584, 27316., 1.429, 0.067, 14.9, 
  "tests performed", "", "", "", "", "", "", "", "", "", 81.94, 1.9116209*^7, 
  24.282, 35.4, 11.087, 6.938, 22767.037, 1.3, 127.993, 8.46, 34.2, 41.5, "", 
  2.11, 80.18, 0.851}, {"CHL", "South America", "Chile", "2020-08-29", 
  408009., 2037., 1757.286, 11181., 49., 55.571, 21343.615, 106.559, 91.926, 
  584.896, 2.563, 2.907, 1., "", "", "", "", "", "", "", "", 32237., 
  2.365753*^6, 123.756, 1.686, 27675., 1.448, 0.067, 14.9, "tests performed", 
  "", "", "", "", "", "", "", "", "", 81.94, 1.9116209*^7, 24.282, 35.4, 
  11.087, 6.938, 22767.037, 1.3, 127.993, 8.46, 34.2, 41.5, "", 2.11, 80.18, 
  0.851}, {"CHL", "South America", "Chile", "2020-08-30", 409974., 1965., 
  1758.429, 11244., 63., 56., 21446.407, 102.792, 91.986, 588.192, 3.296, 
  2.929, 1., "", "", "", "", "", "", "", "", 34769., 2.400522*^6, 125.575, 
  1.819, 28073., 1.469, 0.066, 15.2, "tests performed", "", "", "", "", "", 
  "", "", "", "", 81.94, 1.9116209*^7, 24.282, 35.4, 11.087, 6.938, 
  22767.037, 1.3, 127.993, 8.46, 34.2, 41.5, "", 2.11, 80.18, 0.851}, 
 {"CHL", "South America", "Chile", "2020-08-31", 411726., 1752., 1736.857, 
  11289., 45., 53.286, 21538.057, 91.65, 90.858, 590.546, 2.354, 2.787, 1., 
  "", "", "", "", "", "", "", "", 31914., 2.432436*^6, 127.245, 1.669, 
  28710., 1.502, 0.065, 15.4, "tests performed", "", "", "", "", "", "", "", 
  "", "", 81.94, 1.9116209*^7, 24.282, 35.4, 11.087, 6.938, 22767.037, 1.3, 
  127.993, 8.46, 34.2, 41.5, "", 2.11, 80.18, 0.851}, 
 {"CHL", "South America", "Chile", "2020-09-01", 413145., 1419., 1737.143, 
  11321., 32., 51.857, 21612.287, 74.23, 90.873, 592.22, 1.674, 2.713, 1.01, 
  "", "", "", "", "", "", "", "", 26326., 2.458762*^6, 128.622, 1.377, 
  28971., 1.516, 0.065, 15.4, "tests performed", "", "", "", "", "", "", "", 
  "", "", 81.94, 1.9116209*^7, 24.282, 35.4, 11.087, 6.938, 22767.037, 1.3, 
  127.993, 8.46, 34.2, 41.5, "", 2.11, 80.18, 0.851}, 
 {"CHL", "South America", "Chile", "2020-09-02", 414739., 1594., 1767.714, 
  11344., 23., 50.571, 21695.672, 83.385, 92.472, 593.423, 1.203, 2.645, 
  1.01, "", "", "", "", "", "", "", "", 22746., 2.481508*^6, 129.812, 1.19, 
  29326., 1.534, 0.065, 15.4, "tests performed", "", "", "", "", "", "", "", 
  "", "", 81.94, 1.9116209*^7, 24.282, 35.4, 11.087, 6.938, 22767.037, 1.3, 
  127.993, 8.46, 34.2, 41.5, "", 2.11, 80.18, 0.851}, 
 {"CHL", "South America", "Chile", "2020-09-03", 416501., 1762., 1771.286, 
  11422., 78., 50., 21787.845, 92.173, 92.659, 597.503, 4.08, 2.616, 1.01, 
  "", "", "", "", "", "", "", "", 27242., 2.50875*^6, 131.237, 1.425, 29358., 
  1.536, 0.065, 15.4, "tests performed", "", "", "", "", "", "", "", "", "", 
  81.94, 1.9116209*^7, 24.282, 35.4, 11.087, 6.938, 22767.037, 1.3, 127.993, 
  8.46, 34.2, 41.5, "", 2.11, 80.18, 0.851}, {"CHL", "South America", 
  "Chile", "2020-09-04", 418469., 1968., 1785.286, 11494., 72., 51.714, 
  21890.794, 102.949, 93.391, 601.27, 3.766, 2.705, 1., "", "", "", "", "", 
  "", "", "", 31968., 2.540718*^6, 132.909, 1.672, 29600., 1.548, 0.065, 
  15.4, "tests performed", "", "", "", "", "", "", "", "", "", 81.94, 
  1.9116209*^7, 24.282, 35.4, 11.087, 6.938, 22767.037, 1.3, 127.993, 8.46, 
  34.2, 41.5, "", 2.11, 80.18, 0.851}, {"CHL", "South America", "Chile", 
  "2020-09-05", 420434., 1965., 1775., 11551., 57., 52.857, 21993.587, 
  102.792, 92.853, 604.252, 2.982, 2.765, 1., "", "", "", "", "", "", "", "", 
  34595., 2.575313*^6, 134.719, 1.81, 29937., 1.566, 0.065, 15.4, 
  "tests performed", "", "", "", "", "", "", "", "", "", 81.94, 1.9116209*^7, 
  24.282, 35.4, 11.087, 6.938, 22767.037, 1.3, 127.993, 8.46, 34.2, 41.5, "", 
  2.11, 80.18, 0.851}, {"CHL", "South America", "Chile", "2020-09-06", 
  422510., 2076., 1790.857, 11592., 41., 49.714, 22102.186, 108.599, 93.683, 
  606.396, 2.145, 2.601, 1., "", "", "", "", "", "", "", "", 35289., 
  2.610602*^6, 136.565, 1.846, 30011., 1.57, 0.065, 15.4, "tests performed", 
  "", "", "", "", "", "", "", "", "", 81.94, 1.9116209*^7, 24.282, 35.4, 
  11.087, 6.938, 22767.037, 1.3, 127.993, 8.46, 34.2, 41.5, "", 2.11, 80.18, 
  0.851}, {"CHL", "South America", "Chile", "2020-09-07", 424274., 1764., 
  1792.571, 11652., 60., 51.857, 22194.463, 92.278, 93.772, 609.535, 3.139, 
  2.713, 0.99, "", "", "", "", "", "", "", "", 30987., 2.641589*^6, 138.186, 
  1.621, 29879., 1.563, 0.065, 15.4, "tests performed", "", "", "", "", "", 
  "", "", "", "", 81.94, 1.9116209*^7, 24.282, 35.4, 11.087, 6.938, 
  22767.037, 1.3, 127.993, 8.46, 34.2, 41.5, "", 2.11, 80.18, 0.851}, 
 {"CHL", "South America", "Chile", "2020-09-08", 425541., 1267., 1770.857, 
  11682., 30., 51.571, 22260.742, 66.279, 92.636, 611.104, 1.569, 2.698, 
  0.99, "", "", "", "", "", "", "", "", 27980., 2.669569*^6, 139.649, 1.464, 
  30115., 1.575, 0.064, 15.6, "tests performed", "", "", "", "", "", "", "", 
  "", "", 81.94, 1.9116209*^7, 24.282, 35.4, 11.087, 6.938, 22767.037, 1.3, 
  127.993, 8.46, 34.2, 41.5, "", 2.11, 80.18, 0.851}, 
 {"CHL", "South America", "Chile", "2020-09-09", 427027., 1486., 1755.429, 
  11702., 20., 51.143, 22338.477, 77.735, 91.829, 612.151, 1.046, 2.675, 
  0.99, "", "", "", "", "", "", "", "", 21805., 2.691374*^6, 140.79, 1.141, 
  29981., 1.568, 0.063, 15.9, "tests performed", "", "", "", "", "", "", "", 
  "", "", 81.94, 1.9116209*^7, 24.282, 35.4, 11.087, 6.938, 22767.037, 1.3, 
  127.993, 8.46, 34.2, 41.5, "", 2.11, 80.18, 0.851}, 
 {"CHL", "South America", "Chile", "2020-09-10", 428669., 1642., 1738.286, 
  11781., 79., 51.286, 22424.373, 85.896, 90.933, 616.283, 4.133, 2.683, 
  0.99, "", "", "", "", "", "", "", "", 28313., 2.719687*^6, 142.271, 1.481, 
  30134., 1.576, 0.063, 15.9, "tests performed", "", "", "", "", "", "", "", 
  "", "", 81.94, 1.9116209*^7, 24.282, 35.4, 11.087, 6.938, 22767.037, 1.3, 
  127.993, 8.46, 34.2, 41.5, "", 2.11, 80.18, 0.851}, 
 {"CHL", "South America", "Chile", "2020-09-11", 430535., 1866., 1723.714, 
  11850., 69., 50.857, 22521.986, 97.613, 90.17, 619.893, 3.61, 2.66, 0.99, 
  "", "", "", "", "", "", "", "", 34082., 2.753769*^6, 144.054, 1.783, 
  30436., 1.592, 0.063, 15.9, "tests performed", "", "", "", "", "", "", "", 
  "", "", 81.94, 1.9116209*^7, 24.282, 35.4, 11.087, 6.938, 22767.037, 1.3, 
  127.993, 8.46, 34.2, 41.5, "", 2.11, 80.18, 0.851}, 
 {"CHL", "South America", "Chile", "2020-09-12", 432666., 2131., 1747.429, 
  11895., 45., 49.143, 22633.463, 111.476, 91.411, 622.247, 2.354, 2.571, 1., 
  "", "", "", "", "", "", "", "", 38062., 2.791831*^6, 146.045, 1.991, 
  30931., 1.618, 0.062, 16.1, "tests performed", "", "", "", "", "", "", "", 
  "", "", 81.94, 1.9116209*^7, 24.282, 35.4, 11.087, 6.938, 22767.037, 1.3, 
  127.993, 8.46, 34.2, 41.5, "", 2.11, 80.18, 0.851}, 
 {"CHL", "South America", "Chile", "2020-09-13", 434748., 2082., 1748.286, 
  11949., 54., 51., 22742.375, 108.913, 91.456, 625.072, 2.825, 2.668, 1., 
  "", "", "", "", "", "", "", "", 36298., 2.828129*^6, 147.944, 1.899, 
  31075., 1.626, 0.062, 16.1, "tests performed", "", "", "", "", "", "", "", 
  "", "", 81.94, 1.9116209*^7, 24.282, 35.4, 11.087, 6.938, 22767.037, 1.3, 
  127.993, 8.46, 34.2, 41.5, "", 2.11, 80.18, 0.851}, 
 {"CHL", "South America", "Chile", "2020-09-14", 436433., 1685., 1737., 
  12013., 64., 51.571, 22830.52, 88.145, 90.865, 628.42, 3.348, 2.698, 0.99, 
  "", "", "", "", "", "", "", "", 32577., 2.860706*^6, 149.648, 1.704, 
  31302., 1.637, 0.062, 16.1, "tests performed", "", "", "", "", "", "", "", 
  "", "", 81.94, 1.9116209*^7, 24.282, 35.4, 11.087, 6.938, 22767.037, 1.3, 
  127.993, 8.46, 34.2, 41.5, "", 2.11, 80.18, 0.851}, 
 {"CHL", "South America", "Chile", "2020-09-15", 437983., 1550., 1777.429, 
  12040., 27., 51.143, 22911.603, 81.083, 92.98, 629.832, 1.412, 2.675, 0.98, 
  "", "", "", "", "", "", "", "", 27197., 2.887903*^6, 151.071, 1.423, 
  31191., 1.632, 0.061, 16.4, "tests performed", "", "", "", "", "", "", "", 
  "", "", 81.94, 1.9116209*^7, 24.282, 35.4, 11.087, 6.938, 22767.037, 1.3, 
  127.993, 8.46, 34.2, 41.5, "", 2.11, 80.18, 0.851}, 
 {"CHL", "South America", "Chile", "2020-09-16", 439287., 1304., 1751.429, 
  12058., 18., 50.857, 22979.818, 68.214, 91.62, 630.774, 0.942, 2.66, 0.97, 
  "", "", "", "", "", "", "", "", 23102., 2.911005*^6, 152.279, 1.209, 
  31376., 1.641, 0.061, 16.4, "tests performed", "", "", "", "", "", "", "", 
  "", "", 81.94, 1.9116209*^7, 24.282, 35.4, 11.087, 6.938, 22767.037, 1.3, 
  127.993, 8.46, 34.2, 41.5, "", 2.11, 80.18, 0.851}, 
 {"CHL", "South America", "Chile", "2020-09-17", 441150., 1863., 1783., 
  12142., 84., 51.571, 23077.274, 97.457, 93.272, 635.168, 4.394, 2.698, 
  0.96, "", "", "", "", "", "", "", "", 31646., 2.942651*^6, 153.935, 1.655, 
  31852., 1.666, 0.063, 15.9, "tests performed", "", "", "", "", "", "", "", 
  "", "", 81.94, 1.9116209*^7, 24.282, 35.4, 11.087, 6.938, 22767.037, 1.3, 
  127.993, 8.46, 34.2, 41.5, "", 2.11, 80.18, 0.851}, 
 {"CHL", "South America", "Chile", "2020-09-18", 442827., 1677., 1756., 
  12199., 57., 49.857, 23165.001, 87.727, 91.859, 638.15, 2.982, 2.608, 0.95, 
  "", "", "", "", "", "", "", "", 33240., 2.975891*^6, 155.674, 1.739, 
  31732., 1.66, 0.066, 15.2, "tests performed", "", "", "", "", "", "", "", 
  "", "", 81.94, 1.9116209*^7, 24.282, 35.4, 11.087, 6.938, 22767.037, 1.3, 
  127.993, 8.46, 34.2, 41.5, "", 2.11, 80.18, 0.851}, 
 {"CHL", "South America", "Chile", "2020-09-19", 444674., 1847., 1715.429, 
  12254., 55., 51.286, 23261.621, 96.62, 89.737, 641.027, 2.877, 2.683, 0.94, 
  "", "", "", "", "", "", "", "", 34822., 3.010713*^6, 157.495, 1.822, 
  31269., 1.636, 0.07, 14.3, "tests performed", "", "", "", "", "", "", "", 
  "", "", 81.94, 1.9116209*^7, 24.282, 35.4, 11.087, 6.938, 22767.037, 1.3, 
  127.993, 8.46, 34.2, 41.5, "", 2.11, 80.18, 0.851}, 
 {"CHL", "South America", "Chile", "2020-09-20", 446274., 1600., 1646.571, 
  12286., 32., 48.143, 23345.319, 83.699, 86.135, 642.701, 1.674, 2.518, 
  0.94, "", "", "", "", "", "", "", "", 27620., 3.038333*^6, 158.94, 1.445, 
  30029., 1.571, 0.071, 14.1, "tests performed", "", "", "", "", "", "", "", 
  "", "", 81.94, 1.9116209*^7, 24.282, 35.4, 11.087, 6.938, 22767.037, 1.3, 
  127.993, 8.46, 34.2, 41.5, "", 2.11, 80.18, 0.851}, 
 {"CHL", "South America", "Chile", "2020-09-21", 447468., 1194., 1576.429, 
  12298., 12., 40.714, 23407.779, 62.46, 82.466, 643.328, 0.628, 2.13, 0.95, 
  "", "", "", "", "", "", "", "", 16822., 3.055155*^6, 159.82, 0.88, 27778., 
  1.453, 0.072, 13.9, "tests performed", "", "", "", "", "", "", "", "", "", 
  81.94, 1.9116209*^7, 24.282, 35.4, 11.087, 6.938, 22767.037, 1.3, 127.993, 
  8.46, 34.2, 41.5, "", 2.11, 80.18, 0.851}, {"CHL", "South America", 
  "Chile", "2020-09-22", 448523., 1055., 1505.714, 12321., 23., 40.143, 
  23462.968, 55.189, 78.766, 644.532, 1.203, 2.1, 0.97, "", "", "", "", "", 
  "", "", "", 13389., 3.068544*^6, 160.521, 0.7, 25806., 1.35, 0.072, 13.9, 
  "tests performed", "", "", "", "", "", "", "", "", "", 81.94, 1.9116209*^7, 
  24.282, 35.4, 11.087, 6.938, 22767.037, 1.3, 127.993, 8.46, 34.2, 41.5, "", 
  2.11, 80.18, 0.851}, {"CHL", "South America", "Chile", "2020-09-23", 
  449903., 1380., 1516.571, 12345., 24., 41., 23535.158, 72.19, 79.334, 
  645.787, 1.255, 2.145, 1., "", "", "", "", "", "", "", "", 15573., 
  3.084117*^6, 161.335, 0.815, 24730., 1.294, 0.073, 13.7, "tests performed", 
  "", "", "", "", "", "", "", "", "", 81.94, 1.9116209*^7, 24.282, 35.4, 
  11.087, 6.938, 22767.037, 1.3, 127.993, 8.46, 34.2, 41.5, "", 2.11, 80.18, 
  0.851}, {"CHL", "South America", "Chile", "2020-09-24", 451634., 1731., 
  1497.714, 12469., 124., 46.714, 23625.709, 90.551, 78.348, 652.274, 6.487, 
  2.444, 1.03, "", "", "", "", "", "", "", "", 29078., 3.113195*^6, 162.856, 
  1.521, 24363., 1.274, 0.071, 14.1, "tests performed", "", "", "", "", "", 
  "", "", "", "", 81.94, 1.9116209*^7, 24.282, 35.4, 11.087, 6.938, 
  22767.037, 1.3, 127.993, 8.46, 34.2, 41.5, "", 2.11, 80.18, 0.851}, 
 {"CHL", "South America", "Chile", "2020-09-25", 453868., 2234., 1577.286, 
  12527., 58., 46.857, 23742.574, 116.864, 82.51, 655.308, 3.034, 2.451, 
  1.05, "", "", "", "", "", "", "", "", 37653., 3.150848*^6, 164.826, 1.97, 
  24994., 1.307, 0.067, 14.9, "tests performed", "", "", "", "", "", "", "", 
  "", "", 81.94, 1.9116209*^7, 24.282, 35.4, 11.087, 6.938, 22767.037, 1.3, 
  127.993, 8.46, 34.2, 41.5, "", 2.11, 80.18, 0.851}, 
 {"CHL", "South America", "Chile", "2020-09-26", 455979., 2111., 1615., 
  12591., 64., 48.143, 23853.003, 110.43, 84.483, 658.656, 3.348, 2.518, 
  1.05, "", "", "", "", "", "", "", "", 38161., 3.189009*^6, 166.822, 1.996, 
  25471., 1.332, 0.063, 15.9, "tests performed", "", "", "", "", "", "", "", 
  "", "", 81.94, 1.9116209*^7, 24.282, 35.4, 11.087, 6.938, 22767.037, 1.3, 
  127.993, 8.46, 34.2, 41.5, "", 2.11, 80.18, 0.851}, 
 {"CHL", "South America", "Chile", "2020-09-27", 457901., 1922., 1661., 
  12641., 50., 50.714, 23953.546, 100.543, 86.89, 661.271, 2.616, 2.653, 
  1.05, "", "", "", "", "", "", "", "", 39405., 3.228414*^6, 168.884, 2.061, 
  27154., 1.42, 0.061, 16.4, "tests performed", "", "", "", "", "", "", "", 
  "", "", 81.94, 1.9116209*^7, 24.282, 35.4, 11.087, 6.938, 22767.037, 1.3, 
  127.993, 8.46, 34.2, 41.5, "", 2.11, 80.18, 0.851}, 
 {"CHL", "South America", "Chile", "2020-09-28", 459671., 1770., 1743.286, 
  12698., 57., 57.143, 24046.138, 92.592, 91.194, 664.253, 2.982, 2.989, 
  1.05, "", "", "", "", "", "", "", "", 37473., 3.265887*^6, 170.844, 1.96, 
  30105., 1.575, 0.06, 16.7, "tests performed", "", "", "", "", "", "", "", 
  "", "", 81.94, 1.9116209*^7, 24.282, 35.4, 11.087, 6.938, 22767.037, 1.3, 
  127.993, 8.46, 34.2, 41.5, "", 2.11, 80.18, 0.851}, 
 {"CHL", "South America", "Chile", "2020-09-29", 461300., 1629., 1825.286, 
  12725., 27., 57.714, 24131.354, 85.216, 95.484, 665.665, 1.412, 3.019, 
  1.04, "", "", "", "", "", "", "", "", 28919., 3.294806*^6, 172.357, 1.513, 
  32323., 1.691, 0.059, 16.9, "tests performed", "", "", "", "", "", "", "", 
  "", "", 81.94, 1.9116209*^7, 24.282, 35.4, 11.087, 6.938, 22767.037, 1.3, 
  127.993, 8.46, 34.2, 41.5, "", 2.11, 80.18, 0.851}, 
 {"CHL", "South America", "Chile", "2020-09-30", 462991., 1691., 1869.714, 
  12741., 16., 56.571, 24219.813, 88.459, 97.808, 666.502, 0.837, 2.959, 
  1.03, "", "", "", "", "", "", "", "", 27509., 3.322315*^6, 173.796, 1.439, 
  34028., 1.78, 0.058, 17.2, "tests performed", "", "", "", "", "", "", "", 
  "", "", 81.94, 1.9116209*^7, 24.282, 35.4, 11.087, 6.938, 22767.037, 1.3, 
  127.993, 8.46, 34.2, 41.5, "", 2.11, 80.18, 0.851}, 
 {"CHL", "South America", "Chile", "2020-10-01", 464750., 1759., 1873.714, 
  12822., 81., 50.429, 24311.829, 92.016, 98.017, 670.74, 4.237, 2.638, 1.01, 
  "", "", "", "", "", "", "", "", 33533., 3.355848*^6, 175.55, 1.754, 34665., 
  1.813, 0.057, 17.5, "tests performed", "", "", "", "", "", "", "", "", "", 
  81.94, 1.9116209*^7, 24.282, 35.4, 11.087, 6.938, 22767.037, 1.3, 127.993, 
  8.46, 34.2, 41.5, "", 2.11, 80.18, 0.851}, {"CHL", "South America", 
  "Chile", "2020-10-02", 466590., 1840., 1817.429, 12867., 45., 48.571, 
  24408.082, 96.253, 95.073, 673.094, 2.354, 2.541, 0.99, "", "", "", "", "", 
  "", "", "", 38674., 3.394522*^6, 177.573, 2.023, 34811., 1.821, 0.057, 
  17.5, "tests performed", "", "", "", "", "", "", "", "", "", 81.94, 
  1.9116209*^7, 24.282, 35.4, 11.087, 6.938, 22767.037, 1.3, 127.993, 8.46, 
  34.2, 41.5, "", 2.11, 80.18, 0.851}, {"CHL", "South America", "Chile", 
  "2020-10-03", 468471., 1881., 1784.571, 12919., 52., 46.857, 24506.48, 
  98.398, 93.354, 675.814, 2.72, 2.451, 0.97, "", "", "", "", "", "", "", "", 
  35698., 3.43022*^6, 179.44, 1.867, 34459., 1.803, 0.056, 17.9, 
  "tests performed", "", "", "", "", "", "", "", "", "", 81.94, 1.9116209*^7, 
  24.282, 35.4, 11.087, 6.938, 22767.037, 1.3, 127.993, 8.46, 34.2, 41.5, "", 
  2.11, 80.18, 0.851}, {"CHL", "South America", "Chile", "2020-10-04", 
  470179., 1708., 1754., 12979., 60., 48.286, 24595.829, 89.348, 91.755, 
  678.953, 3.139, 2.526, 0.97, "", "", "", "", "", "", "", "", 36333., 
  3.466553*^6, 181.341, 1.901, 34020., 1.78, 0.055, 18.2, "tests performed", 
  "", "", "", "", "", "", "", "", "", 81.94, 1.9116209*^7, 24.282, 35.4, 
  11.087, 6.938, 22767.037, 1.3, 127.993, 8.46, 34.2, 41.5, "", 2.11, 80.18, 
  0.851}, {"CHL", "South America", "Chile", "2020-10-05", 471746., 1567., 
  1725., 13037., 58., 48.429, 24677.801, 81.972, 90.238, 681.987, 3.034, 
  2.533, 0.96, "", "", "", "", "", "", "", "", 36198., 3.502751*^6, 183.235, 
  1.894, 33838., 1.77, 0.054, 18.5, "tests performed", "", "", "", "", "", 
  "", "", "", "", 81.94, 1.9116209*^7, 24.282, 35.4, 11.087, 6.938, 
  22767.037, 1.3, 127.993, 8.46, 34.2, 41.5, "", 2.11, 80.18, 0.851}, 
 {"CHL", "South America", "Chile", "2020-10-06", 473306., 1560., 1715.143, 
  13070., 33., 49.286, 24759.407, 81.606, 89.722, 683.713, 1.726, 2.578, 
  0.96, "", "", "", "", "", "", "", "", 26316., 3.529067*^6, 184.611, 1.377, 
  33466., 1.751, 0.054, 18.5, "tests performed", "", "", "", "", "", "", "", 
  "", "", 81.94, 1.9116209*^7, 24.282, 35.4, 11.087, 6.938, 22767.037, 1.3, 
  127.993, 8.46, 34.2, 41.5, "", 2.11, 80.18, 0.851}, 
 {"CHL", "South America", "Chile", "2020-10-07", 474440., 1134., 1635.571, 
  13090., 20., 49.857, 24818.728, 59.321, 85.559, 684.759, 1.046, 2.608, 
  0.95, "", "", "", "", "", "", "", "", 19706., 3.548773*^6, 185.642, 1.031, 
  32351., 1.692, 0.054, 18.5, "tests performed", "", "", "", "", "", "", "", 
  "", "", 81.94, 1.9116209*^7, 24.282, 35.4, 11.087, 6.938, 22767.037, 1.3, 
  127.993, 8.46, 34.2, 41.5, "", 2.11, 80.18, 0.851}, 
 {"CHL", "South America", "Chile", "2020-10-08", 476016., 1576., 1609.429, 
  13167., 77., 49.286, 24901.172, 82.443, 84.192, 688.787, 4.028, 2.578, 
  0.95, "", "", "", "", "", "", "", "", 32954., 3.581727*^6, 187.366, 1.724, 
  32268., 1.688, 0.054, 18.5, "tests performed", "", "", "", "", "", "", "", 
  "", "", 81.94, 1.9116209*^7, 24.282, 35.4, 11.087, 6.938, 22767.037, 1.3, 
  127.993, 8.46, 34.2, 41.5, "", 2.11, 80.18, 0.851}, 
 {"CHL", "South America", "Chile", "2020-10-09", 477769., 1753., 1597., 
  13220., 53., 50.429, 24992.874, 91.702, 83.542, 691.56, 2.773, 2.638, 0.95, 
  "", "", "", "", "", "", "", "", 36292., 3.618019*^6, 189.264, 1.898, 
  31928., 1.67, 0.053, 18.9, "tests performed", "", "", "", "", "", "", "", 
  "", "", 81.94, 1.9116209*^7, 24.282, 35.4, 11.087, 6.938, 22767.037, 1.3, 
  127.993, 8.46, 34.2, 41.5, "", 2.11, 80.18, 0.851}, 
 {"CHL", "South America", "Chile", "2020-10-10", 479595., 1826., 1589.143, 
  13272., 52., 50.429, 25088.395, 95.521, 83.131, 694.28, 2.72, 2.638, 0.95, 
  "", "", "", "", "", "", "", "", 36022., 3.654041*^6, 191.149, 1.884, 
  31974., 1.673, 0.053, 18.9, "tests performed", "", "", "", "", "", "", "", 
  "", "", 81.94, 1.9116209*^7, 24.282, 35.4, 11.087, 6.938, 22767.037, 1.3, 
  127.993, 8.46, 34.2, 41.5, "", 2.11, 80.18, 0.851}, 
 {"CHL", "South America", "Chile", "2020-10-11", 481371., 1776., 1598.857, 
  13318., 46., 48.429, 25181.3, 92.905, 83.639, 696.686, 2.406, 2.533, 0.95, 
  "", "", "", "", "", "", "", "", 39211., 3.693252*^6, 193.2, 2.051, 32386., 
  1.694, 0.053, 18.9, "tests performed", "", "", "", "", "", "", "", "", "", 
  81.94, 1.9116209*^7, 24.282, 35.4, 11.087, 6.938, 22767.037, 1.3, 127.993, 
  8.46, 34.2, 41.5, "", 2.11, 80.18, 0.851}, {"CHL", "South America", 
  "Chile", "2020-10-12", 482832., 1461., 1583.714, 13376., 58., 48.429, 
  25257.728, 76.427, 82.847, 699.72, 3.034, 2.533, 0.95, "", "", "", "", "", 
  "", "", "", 35907., 3.729159*^6, 195.078, 1.878, 32344., 1.692, 0.056, 
  17.9, "tests performed", "", "", "", "", "", "", "", "", "", 81.94, 
  1.9116209*^7, 24.282, 35.4, 11.087, 6.938, 22767.037, 1.3, 127.993, 8.46, 
  34.2, 41.5, "", 2.11, 80.18, 0.851}, {"CHL", "South America", "Chile", 
  "2020-10-13", 484280., 1448., 1567.714, 13396., 20., 46.571, 25333.475, 
  75.747, 82.01, 700.767, 1.046, 2.436, 0.95, "", "", "", "", "", "", "", "", 
  25603., 3.754762*^6, 196.418, 1.339, 32242., 1.687, 0.057, 17.5, 
  "tests performed", "", "", "", "", "", "", "", "", "", 81.94, 1.9116209*^7, 
  24.282, 35.4, 11.087, 6.938, 22767.037, 1.3, 127.993, 8.46, 34.2, 41.5, "", 
  2.11, 80.18, 0.851}, {"CHL", "South America", "Chile", "2020-10-14", 
  485372., 1092., 1561.714, 13415., 19., 46.429, 25390.599, 57.124, 81.696, 
  701.76, 0.994, 2.429, 0.94, "", "", "", "", "", "", "", "", 17351., 
  3.772113*^6, 197.325, 0.908, 31906., 1.669, 0.057, 17.5, "tests performed", 
  "", "", "", "", "", "", "", "", "", 81.94, 1.9116209*^7, 24.282, 35.4, 
  11.087, 6.938, 22767.037, 1.3, 127.993, 8.46, 34.2, 41.5, "", 2.11, 80.18, 
  0.851}, {"CHL", "South America", "Chile", "2020-10-15", 486496., 1124., 
  1497.143, 13434., 19., 38.143, 25449.397, 58.798, 78.318, 702.754, 0.994, 
  1.995, 0.94, "", "", "", "", "", "", "", "", 18005., 3.790118*^6, 198.267, 
  0.942, 29770., 1.557, 0.058, 17.2, "tests performed", "", "", "", "", "", 
  "", "", "", "", 81.94, 1.9116209*^7, 24.282, 35.4, 11.087, 6.938, 
  22767.037, 1.3, 127.993, 8.46, 34.2, 41.5, "", 2.11, 80.18, 0.851}, 
 {"CHL", "South America", "Chile", "2020-10-16", 488190., 1694., 1488.714, 
  13529., 95., 44.143, 25538.013, 88.616, 77.877, 707.724, 4.97, 2.309, 0.95, 
  "", "", "", "", "", "", "", "", 31088., 3.821206*^6, 199.894, 1.626, 
  29027., 1.518, 0.058, 17.2, "tests performed", "", "", "", "", "", "", "", 
  "", "", 81.94, 1.9116209*^7, 24.282, 35.4, 11.087, 6.938, 22767.037, 1.3, 
  127.993, 8.46, 34.2, 41.5, "", 2.11, 80.18, 0.851}, 
 {"CHL", "South America", "Chile", "2020-10-17", 490003., 1813., 1486.857, 
  13588., 59., 45.143, 25632.854, 94.841, 77.78, 710.81, 3.086, 2.361, 0.96, 
  "", "", "", "", "", "", "", "", 36614., 3.85782*^6, 201.809, 1.915, 29111., 
  1.523, 0.058, 17.2, "tests performed", "", "", "", "", "", "", "", "", "", 
  81.94, 1.9116209*^7, 24.282, 35.4, 11.087, 6.938, 22767.037, 1.3, 127.993, 
  8.46, 34.2, 41.5, "", 2.11, 80.18, 0.851}, {"CHL", "South America", 
  "Chile", "2020-10-18", 491760., 1757., 1484.143, 13635., 47., 45.286, 
  25724.766, 91.912, 77.638, 713.269, 2.459, 2.369, 0.97, "", "", "", "", "", 
  "", "", "", 37121., 3.894941*^6, 203.751, 1.942, 28813., 1.507, 0.059, 
  16.9, "tests performed", "", "", "", "", "", "", "", "", "", 81.94, 
  1.9116209*^7, 24.282, 35.4, 11.087, 6.938, 22767.037, 1.3, 127.993, 8.46, 
  34.2, 41.5, "", 2.11, 80.18, 0.851}, {"CHL", "South America", "Chile", 
  "2020-10-19", 493305., 1545., 1496.143, 13676., 41., 42.857, 25805.587, 
  80.821, 78.266, 715.414, 2.145, 2.242, 0.97, "", "", "", "", "", "", "", 
  "", 34671., 3.929612*^6, 205.564, 1.814, 28636., 1.498, 0.055, 18.2, 
  "tests performed", "", "", "", "", "", "", "", "", "", 81.94, 1.9116209*^7, 
  24.282, 35.4, 11.087, 6.938, 22767.037, 1.3, 127.993, 8.46, 34.2, 41.5, "", 
  2.11, 80.18, 0.851}, {"CHL", "South America", "Chile", "2020-10-20", 
  494478., 1173., 1456.857, 13702., 26., 43.714, 25866.949, 61.362, 76.211, 
  716.774, 1.36, 2.287, 0.97, "", "", "", "", "", "", "", "", 25731., 
  3.955343*^6, 206.91, 1.346, 28654., 1.499, 0.054, 18.5, "tests performed", 
  "", "", "", "", "", "", "", "", "", 81.94, 1.9116209*^7, 24.282, 35.4, 
  11.087, 6.938, 22767.037, 1.3, 127.993, 8.46, 34.2, 41.5, "", 2.11, 80.18, 
  0.851}, {"CHL", "South America", "Chile", "2020-10-21", 495637., 1159., 
  1466.429, 13719., 17., 43.429, 25927.578, 60.629, 76.711, 717.663, 0.889, 
  2.272, 0.97, "", "", "", "", "", "", "", "", 18846., 3.974189*^6, 207.896, 
  0.986, 28868., 1.51, 0.053, 18.9, "tests performed", "", "", "", "", "", 
  "", "", "", "", 81.94, 1.9116209*^7, 24.282, 35.4, 11.087, 6.938, 
  22767.037, 1.3, 127.993, 8.46, 34.2, 41.5, "", 2.11, 80.18, 0.851}, 
 {"CHL", "South America", "Chile", "2020-10-22", 497131., 1494., 1519.286, 
  13792., 73., 51.143, 26005.732, 78.154, 79.476, 721.482, 3.819, 2.675, 
  0.97, "", "", "", "", "", "", "", "", 31734., 4.005923*^6, 209.556, 1.66, 
  30829., 1.613, 0.052, 19.2, "tests performed", "", "", "", "", "", "", "", 
  "", "", 81.94, 1.9116209*^7, 24.282, 35.4, 11.087, 6.938, 22767.037, 1.3, 
  127.993, 8.46, 34.2, 41.5, "", 2.11, 80.18, 0.851}, 
 {"CHL", "South America", "Chile", "2020-10-23", 498906., 1775., 1530.857, 
  13844., 52., 45., 26098.585, 92.853, 80.082, 724.202, 2.72, 2.354, 0.96, 
  "", "", "", "", "", "", "", "", 37359., 4.043282*^6, 211.511, 1.954, 
  31725., 1.66, 0.051, 19.6, "tests performed", "", "", "", "", "", "", "", 
  "", "", 81.94, 1.9116209*^7, 24.282, 35.4, 11.087, 6.938, 22767.037, 1.3, 
  127.993, 8.46, 34.2, 41.5, "", 2.11, 80.18, 0.851}, 
 {"CHL", "South America", "Chile", "2020-10-24", 500542., 1636., 1505.571, 
  13892., 48., 43.429, 26184.167, 85.582, 78.759, 726.713, 2.511, 2.272, 
  0.96, "", "", "", "", "", "", "", "", 37796., 4.081078*^6, 213.488, 1.977, 
  31894., 1.668, 0.051, 19.6, "tests performed", "", "", "", "", "", "", "", 
  "", "", 81.94, 1.9116209*^7, 24.282, 35.4, 11.087, 6.938, 22767.037, 1.3, 
  127.993, 8.46, 34.2, 41.5, "", 2.11, 80.18, 0.851}, 
 {"CHL", "South America", "Chile", "2020-10-25", 502063., 1521., 1471.857, 
  13944., 52., 44.143, 26263.733, 79.566, 76.995, 729.433, 2.72, 2.309, 0.95, 
  "", "", "", "", "", "", "", "", 38473., 4.119551*^6, 215.5, 2.013, 32087., 
  1.679, 0.048, 20.8, "tests performed", "", "", "", "", "", "", "", "", "", 
  81.94, 1.9116209*^7, 24.282, 35.4, 11.087, 6.938, 22767.037, 1.3, 127.993, 
  8.46, 34.2, 41.5, "", 2.11, 80.18, 0.851}, {"CHL", "South America", 
  "Chile", "2020-10-26", 503598., 1535., 1470.429, 14003., 59., 46.714, 
  26344.031, 80.298, 76.921, 732.52, 3.086, 2.444, 0.95, "", "", "", "", "", 
  "", "", "", 37832., 4.157383*^6, 217.479, 1.979, 32539., 1.702, 0.047, 
  21.3, "tests performed", "", "", "", "", "", "", "", "", "", 81.94, 
  1.9116209*^7, 24.282, 35.4, 11.087, 6.938, 22767.037, 1.3, 127.993, 8.46, 
  34.2, 41.5, "", 2.11, 80.18, 0.851}, {"CHL", "South America", "Chile", 
  "2020-10-27", 504525., 927., 1435.286, 14026., 23., 46.286, 26392.524, 
  48.493, 75.082, 733.723, 1.203, 2.421, 0.95, "", "", "", "", "", "", "", 
  "", 20012., 4.177395*^6, 218.526, 1.047, 31722., 1.659, 0.047, 21.3, 
  "tests performed", "", "", "", "", "", "", "", "", "", 81.94, 1.9116209*^7, 
  24.282, 35.4, 11.087, 6.938, 22767.037, 1.3, 127.993, 8.46, 34.2, 41.5, "", 
  2.11, 80.18, 0.851}, {"CHL", "South America", "Chile", "2020-10-28", 
  505530., 1005., 1413.286, 14032., 6., 44.714, 26445.097, 52.573, 73.931, 
  734.037, 0.314, 2.339, 0.96, "", "", "", "", "", "", "", "", 21822., 
  4.199217*^6, 219.668, 1.142, 32147., 1.682, 0.047, 21.3, "tests performed", 
  "", "", "", "", "", "", "", "", "", 81.94, 1.9116209*^7, 24.282, 35.4, 
  11.087, 6.938, 22767.037, 1.3, 127.993, 8.46, 34.2, 41.5, "", 2.11, 80.18, 
  0.851}, {"CHL", "South America", "Chile", "2020-10-29", 507050., 1520., 
  1417., 14118., 86., 46.571, 26524.611, 79.514, 74.126, 738.536, 4.499, 
  2.436, 0.96, "", "", "", "", "", "", "", "", 33406., 4.232623*^6, 221.415, 
  1.748, 32386., 1.694, 0.047, 21.3, "tests performed", "", "", "", "", "", 
  "", "", "", "", 81.94, 1.9116209*^7, 24.282, 35.4, 11.087, 6.938, 
  22767.037, 1.3, 127.993, 8.46, 34.2, 41.5, "", 2.11, 80.18, 0.851}, 
 {"CHL", "South America", "Chile", "2020-10-30", 508571., 1521., 1380.714, 
  14158., 40., 44.857, 26604.177, 79.566, 72.227, 740.628, 2.092, 2.347, 
  0.96, "", "", "", "", "", "", "", "", 36880., 4.269503*^6, 223.345, 1.929, 
  32317., 1.691, 0.046, 21.7, "tests performed", "", "", "", "", "", "", "", 
  "", "", 81.94, 1.9116209*^7, 24.282, 35.4, 11.087, 6.938, 22767.037, 1.3, 
  127.993, 8.46, 34.2, 41.5, "", 2.11, 80.18, 0.851}, 
 {"CHL", "South America", "Chile", "2020-10-31", 510256., 1685., 1387.714, 
  14207., 49., 45., 26692.322, 88.145, 72.594, 743.191, 2.563, 2.354, 0.97, 
  "", "", "", "", "", "", "", "", 39258., 4.308761*^6, 225.398, 2.054, 
  32526., 1.701, 0.046, 21.7, "tests performed", "", "", "", "", "", "", "", 
  "", "", 81.94, 1.9116209*^7, 24.282, 35.4, 11.087, 6.938, 22767.037, 1.3, 
  127.993, 8.46, 34.2, 41.5, "", 2.11, 80.18, 0.851}, 
 {"CHL", "South America", "Chile", "2020-11-01", 511864., 1608., 1400.143, 
  14247., 40., 43.286, 26776.439, 84.117, 73.244, 745.284, 2.092, 2.264, 
  0.97, "", "", "", "", "", "", "", "", 41152., 4.349913*^6, 227.551, 2.153, 
  32909., 1.722, 0.048, 20.8, "tests performed", "", "", "", "", "", "", "", 
  "", "", 81.94, 1.9116209*^7, 24.282, 35.4, 11.087, 6.938, 22767.037, 1.3, 
  127.993, 8.46, 34.2, 41.5, "", 2.11, 80.18, 0.851}, 
 {"CHL", "South America", "Chile", "2020-11-02", 513140., 1276., 1363.143, 
  14302., 55., 42.714, 26843.188, 66.75, 71.308, 748.161, 2.877, 2.234, 0.97, 
  "", "", "", "", "", "", "", "", 36260., 4.386173*^6, 229.448, 1.897, 
  32684., 1.71, 0.048, 20.8, "tests performed", "", "", "", "", "", "", "", 
  "", "", 81.94, 1.9116209*^7, 24.282, 35.4, 11.087, 6.938, 22767.037, 1.3, 
  127.993, 8.46, 34.2, 41.5, "", 2.11, 80.18, 0.851}, 
 {"CHL", "South America", "Chile", "2020-11-03", 514202., 1062., 1382.429, 
  14319., 17., 41.857, 26898.743, 55.555, 72.317, 749.05, 0.889, 2.19, 0.98, 
  "", "", "", "", "", "", "", "", 23654., 4.409827*^6, 230.685, 1.237, 
  33205., 1.737, 0.048, 20.8, "tests performed", "", "", "", "", "", "", "", 
  "", "", 81.94, 1.9116209*^7, 24.282, 35.4, 11.087, 6.938, 22767.037, 1.3, 
  127.993, 8.46, 34.2, 41.5, "", 2.11, 80.18, 0.851}, 
 {"CHL", "South America", "Chile", "2020-11-04", 515042., 840., 1358.857, 
  14340., 21., 44., 26942.685, 43.942, 71.084, 750.149, 1.099, 2.302, 0.98, 
  "", "", "", "", "", "", "", "", 18031., 4.427858*^6, 231.628, 0.943, 
  32663., 1.709, 0.047, 21.3, "tests performed", "", "", "", "", "", "", "", 
  "", "", 81.94, 1.9116209*^7, 24.282, 35.4, 11.087, 6.938, 22767.037, 1.3, 
  127.993, 8.46, 34.2, 41.5, "", 2.11, 80.18, 0.851}, 
 {"CHL", "South America", "Chile", "2020-11-05", 516582., 1540., 1361.714, 
  14404., 64., 40.857, 27023.245, 80.56, 71.233, 753.497, 3.348, 2.137, 0.99, 
  "", "", "", "", "", "", "", "", 34228., 4.462086*^6, 233.419, 1.791, 
  32780., 1.715, 0.047, 21.3, "tests performed", "", "", "", "", "", "", "", 
  "", "", 81.94, 1.9116209*^7, 24.282, 35.4, 11.087, 6.938, 22767.037, 1.3, 
  127.993, 8.46, 34.2, 41.5, "", 2.11, 80.18, 0.851}, 
 {"CHL", "South America", "Chile", "2020-11-06", 518390., 1808., 1402.714, 
  14450., 46., 41.714, 27117.824, 94.579, 73.378, 755.903, 2.406, 2.182, 1., 
  "", "", "", "", "", "", "", "", 40493., 4.502579*^6, 235.537, 2.118, 
  33297., 1.742, 0.047, 21.3, "tests performed", "", "", "", "", "", "", "", 
  "", "", 81.94, 1.9116209*^7, 24.282, 35.4, 11.087, 6.938, 22767.037, 1.3, 
  127.993, 8.46, 34.2, 41.5, "", 2.11, 80.18, 0.851}, 
 {"CHL", "South America", "Chile", "2020-11-07", 519977., 1587., 1388.714, 
  14499., 49., 41.714, 27200.843, 83.019, 72.646, 758.466, 2.563, 2.182, 
  0.99, "", "", "", "", "", "", "", "", 39290., 4.541869*^6, 237.593, 2.055, 
  33301., 1.742, 0.046, 21.7, "tests performed", "", "", "", "", "", "", "", 
  "", "", 81.94, 1.9116209*^7, 24.282, 35.4, 11.087, 6.938, 22767.037, 1.3, 
  127.993, 8.46, 34.2, 41.5, "", 2.11, 80.18, 0.851}, 
 {"CHL", "South America", "Chile", "2020-11-08", 521558., 1581., 1384.857, 
  14543., 44., 42.286, 27283.548, 82.705, 72.444, 760.768, 2.302, 2.212, 
  0.99, "", "", "", "", "", "", "", "", 42071., 4.58394*^6, 239.793, 2.201, 
  33432., 1.749, 0.044, 22.7, "tests performed", "", "", "", "", "", "", "", 
  "", "", 81.94, 1.9116209*^7, 24.282, 35.4, 11.087, 6.938, 22767.037, 1.3, 
  127.993, 8.46, 34.2, 41.5, "", 2.11, 80.18, 0.851}, 
 {"CHL", "South America", "Chile", "2020-11-09", 522879., 1321., 1391.286, 
  14588., 45., 40.857, 27352.651, 69.104, 72.78, 763.122, 2.354, 2.137, 0.99, 
  "", "", "", "", "", "", "", "", 37331., 4.621271*^6, 241.746, 1.953, 
  33585., 1.757, 0.044, 22.7, "tests performed", "", "", "", "", "", "", "", 
  "", "", 81.94, 1.9116209*^7, 24.282, 35.4, 11.087, 6.938, 22767.037, 1.3, 
  127.993, 8.46, 34.2, 41.5, "", 2.11, 80.18, 0.851}, 
 {"CHL", "South America", "Chile", "2020-11-10", 523907., 1028., 1386.429, 
  14611., 23., 41.714, 27406.428, 53.776, 72.526, 764.325, 1.203, 2.182, 
  0.99, "", "", "", "", "", "", "", "", 23931., 4.645202*^6, 242.998, 1.252, 
  33625., 1.759, 0.044, 22.7, "tests performed", "", "", "", "", "", "", "", 
  "", "", 81.94, 1.9116209*^7, 24.282, 35.4, 11.087, 6.938, 22767.037, 1.3, 
  127.993, 8.46, 34.2, 41.5, "", 2.11, 80.18, 0.851}, 
 {"CHL", "South America", "Chile", "2020-11-11", 524804., 897., 1394.571, 
  14633., 22., 41.857, 27453.351, 46.924, 72.952, 765.476, 1.151, 2.19, 1., 
  "", "", "", "", "", "", "", "", 22148., 4.66735*^6, 244.157, 1.159, 34213., 
  1.79, 0.045, 22.2, "tests performed", "", "", "", "", "", "", "", "", "", 
  81.94, 1.9116209*^7, 24.282, 35.4, 11.087, 6.938, 22767.037, 1.3, 127.993, 
  8.46, 34.2, 41.5, "", 2.11, 80.18, 0.851}, {"CHL", "South America", 
  "Chile", "2020-11-12", 526438., 1634., 1408., 14699., 66., 42.143, 
  27538.828, 85.477, 73.655, 768.929, 3.453, 2.205, 1., "", "", "", "", "", 
  "", "", "", 35708., 4.703058*^6, 246.025, 1.868, 34425., 1.801, 0.045, 
  22.2, "tests performed", "", "", "", "", "", "", "", "", "", 81.94, 
  1.9116209*^7, 24.282, 35.4, 11.087, 6.938, 22767.037, 1.3, 127.993, 8.46, 
  34.2, 41.5, "", 2.11, 80.18, 0.851}, {"CHL", "South America", "Chile", 
  "2020-11-13", 528030., 1592., 1377.143, 14738., 39., 41.143, 27622.109, 
  83.28, 72.041, 770.969, 2.04, 2.152, 1., "", "", "", "", "", "", "", "", 
  38283., 4.741341*^6, 248.027, 2.003, 34109., 1.784, 0.045, 22.2, 
  "tests performed", "", "", "", "", "", "", "", "", "", 81.94, 1.9116209*^7, 
  24.282, 35.4, 11.087, 6.938, 22767.037, 1.3, 127.993, 8.46, 34.2, 41.5, "", 
  2.11, 80.18, 0.851}, {"CHL", "South America", "Chile", "2020-11-14", 
  529676., 1646., 1385.571, 14777., 39., 39.714, 27708.213, 86.105, 72.481, 
  773.009, 2.04, 2.078, 1., "", "", "", "", "", "", "", "", 40522., 
  4.781863*^6, 250.147, 2.12, 34285., 1.794, 0.045, 22.2, "tests performed", 
  "", "", "", "", "", "", "", "", "", 81.94, 1.9116209*^7, 24.282, 35.4, 
  11.087, 6.938, 22767.037, 1.3, 127.993, 8.46, 34.2, 41.5, "", 2.11, 80.18, 
  0.851}, {"CHL", "South America", "Chile", "2020-11-15", 531273., 1597., 
  1387.857, 14819., 42., 39.429, 27791.755, 83.542, 72.601, 775.206, 2.197, 
  2.063, 1., "", "", "", "", "", "", "", "", 40814., 4.822677*^6, 252.282, 
  2.135, 34105., 1.784, 0.045, 22.2, "tests performed", "", "", "", "", "", 
  "", "", "", "", 81.94, 1.9116209*^7, 24.282, 35.4, 11.087, 6.938, 
  22767.037, 1.3, 127.993, 8.46, 34.2, 41.5, "", 2.11, 80.18, 0.851}, 
 {"CHL", "South America", "Chile", "2020-11-16", 532604., 1331., 1389.286, 
  14863., 44., 39.286, 27861.382, 69.627, 72.676, 777.508, 2.302, 2.055, 
  0.99, "", "", "", "", "", "", "", "", 37329., 4.860006*^6, 254.235, 1.953, 
  34105., 1.784, 0.045, 22.2, "tests performed", "", "", "", "", "", "", "", 
  "", "", 81.94, 1.9116209*^7, 24.282, 35.4, 11.087, 6.938, 22767.037, 1.3, 
  127.993, 8.46, 34.2, 41.5, "", 2.11, 80.18, 0.851}, 
 {"CHL", "South America", "Chile", "2020-11-17", 533610., 1006., 1386.143, 
  14883., 20., 38.857, 27914.007, 52.625, 72.511, 778.554, 1.046, 2.033, 
  0.99, "", "", "", "", "", "", "", "", 22703., 4.882709*^6, 255.422, 1.188, 
  33930., 1.775, 0.044, 22.7, "tests performed", "", "", "", "", "", "", "", 
  "", "", 81.94, 1.9116209*^7, 24.282, 35.4, 11.087, 6.938, 22767.037, 1.3, 
  127.993, 8.46, 34.2, 41.5, "", 2.11, 80.18, 0.851}, 
 {"CHL", "South America", "Chile", "2020-11-18", 534558., 948., 1393.429, 
  14897., 14., 37.714, 27963.599, 49.591, 72.893, 779.286, 0.732, 1.973, 
  0.99, "", "", "", "", "", "", "", "", 20225., 4.902934*^6, 256.48, 1.058, 
  33655., 1.761, 0.043, 23.3, "tests performed", "", "", "", "", "", "", "", 
  "", "", 81.94, 1.9116209*^7, 24.282, 35.4, 11.087, 6.938, 22767.037, 1.3, 
  127.993, 8.46, 34.2, 41.5, "", 2.11, 80.18, 0.851}, 
 {"CHL", "South America", "Chile", "2020-11-19", 536012., 1454., 1367.714, 
  14955., 58., 36.571, 28039.66, 76.061, 71.547, 782.32, 3.034, 1.913, 0.99, 
  "", "", "", "", "", "", "", "", 35314., 4.938248*^6, 258.328, 1.847, 
  33599., 1.758, 0.043, 23.3, "tests performed", "", "", "", "", "", "", "", 
  "", "", 81.94, 1.9116209*^7, 24.282, 35.4, 11.087, 6.938, 22767.037, 1.3, 
  127.993, 8.46, 34.2, 41.5, "", 2.11, 80.18, 0.851}, 
 {"CHL", "South America", "Chile", "2020-11-20", 537585., 1573., 1365., 
  15003., 48., 37.857, 28121.946, 82.286, 71.405, 784.831, 2.511, 1.98, 0.99, 
  "", "", "", "", "", "", "", "", 39230., 4.977478*^6, 260.38, 2.052, 33734., 
  1.765, 0.044, 22.7, "tests performed", "", "", "", "", "", "", "", "", "", 
  81.94, 1.9116209*^7, 24.282, 35.4, 11.087, 6.938, 22767.037, 1.3, 127.993, 
  8.46, 34.2, 41.5, "", 2.11, 80.18, 0.851}, {"CHL", "South America", 
  "Chile", "2020-11-21", 539143., 1558., 1352.429, 15030., 27., 36.143, 
  28203.448, 81.502, 70.748, 786.244, 1.412, 1.891, 1., "", "", "", "", "", 
  "", "", "", 39586., 5.017064*^6, 262.451, 2.071, 33600., 1.758, 0.043, 
  23.3, "tests performed", "", "", "", "", "", "", "", "", "", 81.94, 
  1.9116209*^7, 24.282, 35.4, 11.087, 6.938, 22767.037, 1.3, 127.993, 8.46, 
  34.2, 41.5, "", 2.11, 80.18, 0.851}, {"CHL", "South America", "Chile", 
  "2020-11-22", 540640., 1497., 1338.143, 15069., 39., 35.714, 28281.758, 
  78.311, 70., 788.284, 2.04, 1.868, 1., "", "", "", "", "", "", "", "", 
  40034., 5.057098*^6, 264.545, 2.094, 33489., 1.752, 0.044, 22.7, 
  "tests performed", "", "", "", "", "", "", "", "", "", 81.94, 1.9116209*^7, 
  24.282, 35.4, 11.087, 6.938, 22767.037, 1.3, 127.993, 8.46, 34.2, 41.5, "", 
  2.11, 80.18, 0.851}, {"CHL", "South America", "Chile", "2020-11-23", 
  542080., 1440., 1353.714, 15106., 37., 34.714, 28357.087, 75.329, 70.815, 
  790.219, 1.936, 1.816, 1.01, "", "", "", "", "", "", "", "", 38378., 
  5.095476*^6, 266.553, 2.008, 33639., 1.76, 0.044, 22.7, "tests performed", 
  "", "", "", "", "", "", "", "", "", 76.39, 1.9116209*^7, 24.282, 35.4, 
  11.087, 6.938, 22767.037, 1.3, 127.993, 8.46, 34.2, 41.5, "", 2.11, 80.18, 
  0.851}, {"CHL", "South America", "Chile", "2020-11-24", 543087., 1007., 
  1353.857, 15131., 25., 35.429, 28409.765, 52.678, 70.822, 791.527, 1.308, 
  1.853, 1.01, "", "", "", "", "", "", "", "", 22760., 5.118236*^6, 267.743, 
  1.191, 33647., 1.76, 0.045, 22.2, "tests performed", "", "", "", "", "", 
  "", "", "", "", 76.39, 1.9116209*^7, 24.282, 35.4, 11.087, 6.938, 
  22767.037, 1.3, 127.993, 8.46, 34.2, 41.5, "", 2.11, 80.18, 0.851}, 
 {"CHL", "South America", "Chile", "2020-11-25", 544092., 1005., 1362., 
  15138., 7., 34.429, 28462.338, 52.573, 71.248, 791.893, 0.366, 1.801, 1.01, 
  "", "", "", "", "", "", "", "", 20380., 5.138616*^6, 268.809, 1.066, 
  33669., 1.761, 0.046, 21.7, "tests performed", "", "", "", "", "", "", "", 
  "", "", 76.39, 1.9116209*^7, 24.282, 35.4, 11.087, 6.938, 22767.037, 1.3, 
  127.993, 8.46, 34.2, 41.5, "", 2.11, 80.18, 0.851}, 
 {"CHL", "South America", "Chile", "2020-11-26", 545662., 1570., 1378.571, 
  15235., 97., 40., 28544.467, 82.129, 72.115, 796.968, 5.074, 2.092, 1.02, 
  "", "", "", "", "", "", "", "", 36179., 5.174795*^6, 270.702, 1.893, 
  33792., 1.768, 0.046, 21.7, "tests performed", "", "", "", "", "", "", "", 
  "", "", 76.39, 1.9116209*^7, 24.282, 35.4, 11.087, 6.938, 22767.037, 1.3, 
  127.993, 8.46, 34.2, 41.5, "", 2.11, 80.18, 0.851}, 
 {"CHL", "South America", "Chile", "2020-11-27", 547243., 1581., 1379.714, 
  15278., 43., 39.286, 28627.172, 82.705, 72.175, 799.217, 2.249, 2.055, 
  1.02, "", "", "", "", "", "", "", "", 38926., 5.213721*^6, 272.738, 2.036, 
  33749., 1.765, 0.045, 22.2, "tests performed", "", "", "", "", "", "", "", 
  "", "", 76.39, 1.9116209*^7, 24.282, 35.4, 11.087, 6.938, 22767.037, 1.3, 
  127.993, 8.46, 34.2, 41.5, "", 2.11, 80.18, 0.851}, 
 {"CHL", "South America", "Chile", "2020-11-28", 548941., 1698., 1399.714, 
  15322., 44., 41.714, 28715.997, 88.825, 73.221, 801.519, 2.302, 2.182, 
  1.02, "", "", "", "", "", "", "", "", 39462., 5.253183*^6, 274.803, 2.064, 
  33731., 1.765, 0.045, 22.2, "tests performed", "", "", "", "", "", "", "", 
  "", "", 76.39, 1.9116209*^7, 24.282, 35.4, 11.087, 6.938, 22767.037, 1.3, 
  127.993, 8.46, 34.2, 41.5, "", 2.11, 80.18, 0.851}, 
 {"CHL", "South America", "Chile", "2020-11-29", 550430., 1489., 1398.571, 
  15356., 34., 41., 28793.889, 77.892, 73.162, 803.297, 1.779, 2.145, 1.02, 
  "", "", "", "", "", "", "", "", 42774., 5.295957*^6, 277.04, 2.238, 34123., 
  1.785, 0.045, 22.2, "tests performed", "", "", "", "", "", "", "", "", "", 
  76.39, 1.9116209*^7, 24.282, 35.4, 11.087, 6.938, 22767.037, 1.3, 127.993, 
  8.46, 34.2, 41.5, "", 2.11, 80.18, 0.851}, {"CHL", "South America", 
  "Chile", "2020-11-30", 551743., 1313., 1380.429, 15410., 54., 43.429, 
  28862.574, 68.685, 72.212, 806.122, 2.825, 2.272, 1.02, "", "", "", "", "", 
  "", "", "", 37496., 5.333453*^6, 279.002, 1.961, 33997., 1.778, 0.045, 
  22.2, "tests performed", "", "", "", "", "", "", "", "", "", 76.39, 
  1.9116209*^7, 24.282, 35.4, 11.087, 6.938, 22767.037, 1.3, 127.993, 8.46, 
  34.2, 41.5, "", 2.11, 80.18, 0.851}, {"CHL", "South America", "Chile", 
  "2020-12-01", 552864., 1121., 1396.714, 15430., 20., 42.714, 28921.215, 
  58.641, 73.064, 807.168, 1.046, 2.234, 1.02, "", "", "", "", "", "", "", 
  "", 23680., 5.357133*^6, 280.24, 1.239, 34128., 1.785, 0.045, 22.2, 
  "tests performed", "", "", "", "", "", "", "", "", "", 76.39, 1.9116209*^7, 
  24.282, 35.4, 11.087, 6.938, 22767.037, 1.3, 127.993, 8.46, 34.2, 41.5, "", 
  2.11, 80.18, 0.851}, {"CHL", "South America", "Chile", "2020-12-02", 
  553898., 1034., 1400.857, 15438., 8., 42.857, 28975.306, 54.09, 73.281, 
  807.587, 0.418, 2.242, 1.03, "", "", "", "", "", "", "", "", 21600., 
  5.378733*^6, 281.37, 1.13, 34302., 1.794, 0.045, 22.2, "tests performed", 
  "", "", "", "", "", "", "", "", "", 76.39, 1.9116209*^7, 24.282, 35.4, 
  11.087, 6.938, 22767.037, 1.3, 127.993, 8.46, 34.2, 41.5, "", 2.11, 80.18, 
  0.851}, {"CHL", "South America", "Chile", "2020-12-03", 555406., 1508., 
  1392., 15519., 81., 40.571, 29054.192, 78.886, 72.818, 811.824, 4.237, 
  2.122, 1.04, "", "", "", "", "", "", "", "", 36062., 5.414795*^6, 283.257, 
  1.886, 34286., 1.794, 0.046, 21.7, "tests performed", "", "", "", "", "", 
  "", "", "", "", 76.39, 1.9116209*^7, 24.282, 35.4, 11.087, 6.938, 
  22767.037, 1.3, 127.993, 8.46, 34.2, 41.5, "", 2.11, 80.18, 0.851}, 
 {"CHL", "South America", "Chile", "2020-12-04", 557135., 1729., 1413.143, 
  15558., 39., 40., 29144.638, 90.447, 73.924, 813.864, 2.04, 2.092, 1.06, 
  "", "", "", "", "", "", "", "", 40641., 5.455436*^6, 285.383, 2.126, 
  34531., 1.806, 0.047, 21.3, "tests performed", "", "", "", "", "", "", "", 
  "", "", 76.39, 1.9116209*^7, 24.282, 35.4, 11.087, 6.938, 22767.037, 1.3, 
  127.993, 8.46, 34.2, 41.5, "", 2.11, 80.18, 0.851}, 
 {"CHL", "South America", "Chile", "2020-12-05", 558668., 1533., 1389.571, 
  15592., 34., 38.571, 29224.832, 80.194, 72.691, 815.643, 1.779, 2.018, 
  1.06, "", "", "", "", "", "", "", "", 40161., 5.495597*^6, 287.484, 2.101, 
  34631., 1.812, 0.048, 20.8, "tests performed", "", "", "", "", "", "", "", 
  "", "", 76.39, 1.9116209*^7, 24.282, 35.4, 11.087, 6.938, 22767.037, 1.3, 
  127.993, 8.46, 34.2, 41.5, "", 2.11, 80.18, 0.851}, 
 {"CHL", "South America", "Chile", "2020-12-06", 560382., 1714., 1421.714, 
  15628., 36., 38.857, 29314.494, 89.662, 74.372, 817.526, 1.883, 2.033, 
  1.08, "", "", "", "", "", "", "", "", 42177., 5.537774*^6, 289.69, 2.206, 
  34545., 1.807, 0.049, 20.4, "tests performed", "", "", "", "", "", "", "", 
  "", "", 76.39, 1.9116209*^7, 24.282, 35.4, 11.087, 6.938, 22767.037, 1.3, 
  127.993, 8.46, 34.2, 41.5, "", 2.11, 80.18, 0.851}, 
 {"CHL", "South America", "Chile", "2020-12-07", 562142., 1760., 1485.571, 
  15663., 35., 36.143, 29406.563, 92.068, 77.713, 819.357, 1.831, 1.891, 
  1.09, "", "", "", "", "", "", "", "", 38743., 5.576517*^6, 291.717, 2.027, 
  34723., 1.816, 0.049, 20.4, "tests performed", "", "", "", "", "", "", "", 
  "", "", 76.39, 1.9116209*^7, 24.282, 35.4, 11.087, 6.938, 22767.037, 1.3, 
  127.993, 8.46, 34.2, 41.5, "", 2.11, 80.18, 0.851}, 
 {"CHL", "South America", "Chile", "2020-12-08", 563534., 1392., 1524.286, 
  15680., 17., 35.714, 29479.381, 72.818, 79.738, 820.246, 0.889, 1.868, 
  1.09, "", "", "", "", "", "", "", "", 28185., 5.604702*^6, 293.191, 1.474, 
  35367., 1.85, 0.052, 19.2, "tests performed", "", "", "", "", "", "", "", 
  "", "", 73.61, 1.9116209*^7, 24.282, 35.4, 11.087, 6.938, 22767.037, 1.3, 
  127.993, 8.46, 34.2, 41.5, "", 2.11, 80.18, 0.851}, 
 {"CHL", "South America", "Chile", "2020-12-09", 564778., 1244., 1554.286, 
  15690., 10., 36., 29544.456, 65.076, 81.307, 820.769, 0.523, 1.883, 1.09, 
  "", "", "", "", "", "", "", "", 22192., 5.626894*^6, 294.352, 1.161, 
  35452., 1.855, 0.052, 19.2, "tests performed", "", "", "", "", "", "", "", 
  "", "", 73.61, 1.9116209*^7, 24.282, 35.4, 11.087, 6.938, 22767.037, 1.3, 
  127.993, 8.46, 34.2, 41.5, "", 2.11, 80.18, 0.851}, 
 {"CHL", "South America", "Chile", "2020-12-10", 566440., 1662., 1576.286, 
  15774., 84., 36.429, 29631.398, 86.942, 82.458, 825.164, 4.394, 1.906, 
  1.09, "", "", "", "", "", "", "", "", 32509., 5.659403*^6, 296.053, 1.701, 
  34944., 1.828, 0.052, 19.2, "tests performed", "", "", "", "", "", "", "", 
  "", "", 73.61, 1.9116209*^7, 24.282, 35.4, 11.087, 6.938, 22767.037, 1.3, 
  127.993, 8.46, 34.2, 41.5, "", 2.11, 80.18, 0.851}, 
 {"CHL", "South America", "Chile", "2020-12-11", 567974., 1534., 1548.429, 
  15782., 8., 32., 29711.644, 80.246, 81.001, 825.582, 0.418, 1.674, 1.09, 
  "", "", "", "", "", "", "", "", 27543., 5.686946*^6, 297.493, 1.441, 
  33073., 1.73, 0.053, 18.9, "tests performed", "", "", "", "", "", "", "", 
  "", "", 73.61, 1.9116209*^7, 24.282, 35.4, 11.087, 6.938, 22767.037, 1.3, 
  127.993, 8.46, 34.2, 41.5, "", 2.11, 80.18, 0.851}, 
 {"CHL", "South America", "Chile", "2020-12-12", 569781., 1807., 1587.571, 
  15846., 64., 36.286, 29806.171, 94.527, 83.048, 828.93, 3.348, 1.898, 1.11, 
  "", "", "", "", "", "", "", "", 40359., 5.727305*^6, 299.605, 2.111, 
  33101., 1.732, 0.052, 19.2, "tests performed", "", "", "", "", "", "", "", 
  "", "", 73.61, 1.9116209*^7, 24.282, 35.4, 11.087, 6.938, 22767.037, 1.3, 
  127.993, 8.46, 34.2, 41.5, "", 2.11, 80.18, 0.851}, 
 {"CHL", "South America", "Chile", "2020-12-13", 571919., 2138., 1648.143, 
  15886., 40., 36.857, 29918.014, 111.842, 86.217, 831.023, 2.092, 1.928, 
  1.13, "", "", "", "", "", "", "", "", 48000., 5.775305*^6, 302.116, 2.511, 
  33933., 1.775, 0.053, 18.9, "tests performed", "", "", "", "", "", "", "", 
  "", "", 73.61, 1.9116209*^7, 24.282, 35.4, 11.087, 6.938, 22767.037, 1.3, 
  127.993, 8.46, 34.2, 41.5, "", 2.11, 80.18, 0.851}, 
 {"CHL", "South America", "Chile", "2020-12-14", 573830., 1911., 1669.714, 
  15931., 45., 38.286, 30017.981, 99.968, 87.345, 833.377, 2.354, 2.003, 
  1.13, "", "", "", "", "", "", "", "", 46876., 5.822181*^6, 304.568, 2.452, 
  35095., 1.836, 0.053, 18.9, "tests performed", "", "", "", "", "", "", "", 
  "", "", 73.61, 1.9116209*^7, 24.282, 35.4, 11.087, 6.938, 22767.037, 1.3, 
  127.993, 8.46, 34.2, 41.5, "", 2.11, 80.18, 0.851}, 
 {"CHL", "South America", "Chile", "2020-12-15", 575329., 1499., 1685., 
  15949., 18., 38.429, 30096.396, 78.415, 88.145, 834.318, 0.942, 2.01, 1.14, 
  "", "", "", "", "", "", "", "", 29482., 5.851663*^6, 306.11, 1.542, 35280., 
  1.846, 0.052, 19.2, "tests performed", "", "", "", "", "", "", "", "", "", 
  73.61, 1.9116209*^7, 24.282, 35.4, 11.087, 6.938, 22767.037, 1.3, 127.993, 
  8.46, 34.2, 41.5, "", 2.11, 80.18, 0.851}, {"CHL", "South America", 
  "Chile", "2020-12-16", 576731., 1402., 1707.571, 15959., 10., 38.429, 
  30169.737, 73.341, 89.326, 834.841, 0.523, 2.01, 1.14, "", "", "", "", "", 
  "", "", "", 25899., 5.877562*^6, 307.465, 1.355, 35810., 1.873, 0.052, 
  19.2, "tests performed", "", "", "", "", "", "", "", "", "", 73.61, 
  1.9116209*^7, 24.282, 35.4, 11.087, 6.938, 22767.037, 1.3, 127.993, 8.46, 
  34.2, 41.5, "", 2.11, 80.18, 0.851}, {"CHL", "South America", "Chile", 
  "2020-12-17", 578732., 2001., 1756., 16007., 48., 33.286, 30274.413, 
  104.676, 91.859, 837.352, 2.511, 1.741, 1.14, "", "", "", "", "", "", "", 
  "", 40061., 5.917623*^6, 309.56, 2.096, 36889., 1.93, 0.052, 19.2, 
  "tests performed", "", "", "", "", "", "", "", "", "", 73.61, 1.9116209*^7, 
  24.282, 35.4, 11.087, 6.938, 22767.037, 1.3, 127.993, 8.46, 34.2, 41.5, "", 
  2.11, 80.18, 0.851}, {"CHL", "South America", "Chile", "2020-12-18", 
  581135., 2403., 1880.143, 16051., 44., 38.429, 30400.118, 125.705, 98.353, 
  839.654, 2.302, 2.01, 1.15, "", "", "", "", "", "", "", "", 47534., 
  5.965157*^6, 312.047, 2.487, 39744., 2.079, 0.052, 19.2, "tests performed", 
  "", "", "", "", "", "", "", "", "", 73.61, 1.9116209*^7, 24.282, 35.4, 
  11.087, 6.938, 22767.037, 1.3, 127.993, 8.46, 34.2, 41.5, "", 2.11, 80.18, 
  0.851}, {"CHL", "South America", "Chile", "2020-12-19", 583355., 2220., 
  1939.143, 16101., 50., 36.429, 30516.249, 116.132, 101.44, 842.27, 2.616, 
  1.906, 1.15, "", "", "", "", "", "", "", "", 46726., 6.011883*^6, 314.491, 
  2.444, 40654., 2.127, 0.053, 18.9, "tests performed", "", "", "", "", "", 
  "", "", "", "", 73.61, 1.9116209*^7, 24.282, 35.4, 11.087, 6.938, 
  22767.037, 1.3, 127.993, 8.46, 34.2, 41.5, "", 2.11, 80.18, 0.851}, 
 {"CHL", "South America", "Chile", "2020-12-20", 585546., 2191., 1946.714, 
  16154., 53., 38.286, 30630.864, 114.615, 101.836, 845.042, 2.773, 2.003, 
  1.15, "", "", "", "", "", "", "", "", 50285., 6.062168*^6, 317.122, 2.63, 
  40980., 2.144, 0.053, 18.9, "tests performed", "", "", "", "", "", "", "", 
  "", "", 73.61, 1.9116209*^7, 24.282, 35.4, 11.087, 6.938, 22767.037, 1.3, 
  127.993, 8.46, 34.2, 41.5, "", 2.11, 80.18, 0.851}, 
 {"CHL", "South America", "Chile", "2020-12-21", 587993., 2447., 2023.286, 
  16197., 43., 38., 30758.871, 128.007, 105.841, 847.291, 2.249, 1.988, 1.14, 
  "", "", "", "", "", "", "", "", 45693., 6.107861*^6, 319.512, 2.39, 40811., 
  2.135, 0.054, 18.5, "tests performed", "", "", "", "", "", "", "", "", "", 
  73.61, 1.9116209*^7, 24.282, 35.4, 11.087, 6.938, 22767.037, 1.3, 127.993, 
  8.46, 34.2, 41.5, "", 2.11, 80.18, 0.851}, {"CHL", "South America", 
  "Chile", "2020-12-22", 589189., 1196., 1980., 16217., 20., 38.286, 
  30821.435, 62.565, 103.577, 848.338, 1.046, 2.003, 1.13, "", "", "", "", 
  "", "", "", "", 29905., 6.137766*^6, 321.077, 1.564, 40872., 2.138, 0.054, 
  18.5, "tests performed", "", "", "", "", "", "", "", "", "", 79.17, 
  1.9116209*^7, 24.282, 35.4, 11.087, 6.938, 22767.037, 1.3, 127.993, 8.46, 
  34.2, 41.5, "", 2.11, 80.18, 0.851}, {"CHL", "South America", "Chile", 
  "2020-12-23", 590914., 1725., 2026.143, 16228., 11., 38.429, 30911.673, 
  90.238, 105.991, 848.913, 0.575, 2.01, 1.13, "", "", "", "", "", "", "", 
  "", 31234., 6.169*^6, 322.71, 1.634, 41634., 2.178, 0.055, 18.2, 
  "tests performed", "", "", "", "", "", "", "", "", "", 79.17, 1.9116209*^7, 
  24.282, 35.4, 11.087, 6.938, 22767.037, 1.3, 127.993, 8.46, 34.2, 41.5, "", 
  2.11, 80.18, 0.851}, {"CHL", "South America", "Chile", "2020-12-24", 
  594152., 3238., 2202.857, 16303., 75., 42.286, 31081.058, 169.385, 115.235, 
  852.836, 3.923, 2.212, 1.13, "", "", "", "", "", "", "", "", 44304., 
  6.213304*^6, 325.028, 2.318, 42240., 2.21, 0.058, 17.2, "tests performed", 
  420., 420., "", "", "", 0., 0., "", "", 79.17, 1.9116209*^7, 24.282, 35.4, 
  11.087, 6.938, 22767.037, 1.3, 127.993, 8.46, 34.2, 41.5, "", 2.11, 80.18, 
  0.851}, {"CHL", "South America", "Chile", "2020-12-25", 595831., 1679., 
  2099.429, 16358., 55., 43.857, 31168.889, 87.831, 109.825, 855.714, 2.877, 
  2.294, 1.11, "", "", "", "", "", "", "", "", 48011., 6.261315*^6, 327.54, 
  2.512, 42308., 2.213, 0.068, 14.7, "tests performed", 5198., 5198., "", 
  4778., 4778., 0.03, 0.03, "", 250., 79.17, 1.9116209*^7, 24.282, 35.4, 
  11.087, 6.938, 22767.037, 1.3, 127.993, 8.46, 34.2, 41.5, "", 2.11, 80.18, 
  0.851}, {"CHL", "South America", "Chile", "2020-12-26", 598394., 2563., 
  2148.429, 16404., 46., 43.286, 31302.964, 134.075, 112.388, 858.12, 2.406, 
  2.264, 1.1, "", "", "", "", "", "", "", "", 48273., 6.309588*^6, 330.065, 
  2.525, 42529., 2.225, 0.072, 13.9, "tests performed", 8338., 8338., "", 
  3140., 3959., 0.04, 0.04, "", 207., 79.17, 1.9116209*^7, 24.282, 35.4, 
  11.087, 6.938, 22767.037, 1.3, 127.993, 8.46, 34.2, 41.5, "", 2.11, 80.18, 
  0.851}, {"CHL", "South America", "Chile", "2020-12-27", 600105., 1711., 
  2079.857, 16443., 39., 41.286, 31392.469, 89.505, 108.801, 860.16, 2.04, 
  2.16, 1.11, "", "", "", "", "", "", "", "", 27297., 6.336885*^6, 331.493, 
  1.428, 39245., 2.053, 0.075, 13.3, "tests performed", 8649., 8649., "", 
  311., 2743., 0.05, 0.05, "", 143., 79.17, 1.9116209*^7, 24.282, 35.4, 
  11.087, 6.938, 22767.037, 1.3, 127.993, 8.46, 34.2, 41.5, "", 2.11, 80.18, 
  0.851}, {"CHL", "South America", "Chile", "2020-12-28", 602028., 1923., 
  2005., 16443., 0., 35.143, 31493.064, 100.595, 104.885, 860.16, 0., 1.838, 
  1.13, "", "", "", "", "", "", "", "", 23491., 6.360376*^6, 332.722, 1.229, 
  36074., 1.887, 0.078, 12.8, "tests performed", 8649., 8649., "", 0., 2057., 
  0.05, 0.05, "", 108., 79.17, 1.9116209*^7, 24.282, 35.4, 11.087, 6.938, 
  22767.037, 1.3, 127.993, 8.46, 34.2, 41.5, "", 2.11, 80.18, 0.851}, 
 {"CHL", "South America", "Chile", "2020-12-29", 603986., 1958., 2113.857, 
  16488., 45., 38.714, 31595.491, 102.426, 110.579, 862.514, 2.354, 2.025, 
  1.16, "", "", "", "", "", "", "", "", 22390., 6.382766*^6, 333.893, 1.171, 
  35000., 1.831, 0.081, 12.3, "tests performed", 8649., 8649., "", 0., 1646., 
  0.05, 0.05, "", 86., 79.17, 1.9116209*^7, 24.282, 35.4, 11.087, 6.938, 
  22767.037, 1.3, 127.993, 8.46, 34.2, 41.5, "", 2.11, 80.18, 0.851}, 
 {"CHL", "South America", "Chile", "2020-12-30", 606950., 2964., 2290.857, 
  16499., 11., 38.714, 31750.542, 155.052, 119.838, 863.09, 0.575, 2.025, 
  1.18, "", "", "", "", "", "", "", "", 26092., 6.408858*^6, 335.258, 1.365, 
  34265., 1.792, 0.083, 12., "tests performed", 8649., 8649., "", 0., 1372., 
  0.05, 0.05, "", 72., 79.17, 1.9116209*^7, 24.282, 35.4, 11.087, 6.938, 
  22767.037, 1.3, 127.993, 8.46, 34.2, 41.5, "", 2.11, 80.18, 0.851}, 
 {"CHL", "South America", "Chile", "2020-12-31", 608973., 2023., 2117.286, 
  16608., 109., 43.571, 31856.369, 105.826, 110.759, 868.792, 5.702, 2.279, 
  1.18, "", "", "", "", "", "", "", "", 42570., 6.451428*^6, 337.485, 2.227, 
  34018., 1.78, 0.085, 11.8, "tests performed", 8649., 8649., "", 0., 1176., 
  0.05, 0.05, "", 62., 79.17, 1.9116209*^7, 24.282, 35.4, 11.087, 6.938, 
  22767.037, 1.3, 127.993, 8.46, 34.2, 41.5, "", 2.11, 80.18, 0.851}, 
 {"CHL", "South America", "Chile", "2021-01-01", 612564., 3591., 2390.429, 
  16660., 52., 43.143, 32044.22, 187.851, 125.047, 871.512, 2.72, 2.257, 1.2, 
  "", "", "", "", "", "", "", "", 50583., 6.502011*^6, 340.131, 2.646, 
  34385., 1.799, 0.087, 11.5, "tests performed", 8649., 8649., "", 0., 493., 
  0.05, 0.05, "", 26., 79.17, 1.9116209*^7, 24.282, 35.4, 11.087, 6.938, 
  22767.037, 1.3, 127.993, 8.46, 34.2, 41.5, "", 2.11, 80.18, 0.851}, 
 {"CHL", "South America", "Chile", "2021-01-02", 615902., 3338., 2501.143, 
  16724., 64., 45.714, 32218.836, 174.616, 130.839, 874.86, 3.348, 2.391, 
  1.19, "", "", "", "", "", "", "", "", 46178., 6.548189*^6, 342.546, 2.416, 
  34086., 1.783, 0.088, 11.4, "tests performed", 8649., 8649., "", 0., 44., 
  0.05, 0.05, "", 2., 79.17, 1.9116209*^7, 24.282, 35.4, 11.087, 6.938, 
  22767.037, 1.3, 127.993, 8.46, 34.2, 41.5, "", 2.11, 80.18, 0.851}, 
 {"CHL", "South America", "Chile", "2021-01-03", 618191., 2289., 2583.714, 
  16767., 43., 46.286, 32338.577, 119.741, 135.158, 877.109, 2.249, 2.421, 
  1.19, "", "", "", "", "", "", "", "", 29784., 6.577973*^6, 344.104, 1.558, 
  34441., 1.802, 0.088, 11.4, "tests performed", 8649., 8649., "", 0., 0., 
  0.05, 0.05, "", 0., 79.17, 1.9116209*^7, 24.282, 35.4, 11.087, 6.938, 
  22767.037, 1.3, 127.993, 8.46, 34.2, 41.5, "", 2.11, 80.18, 0.851}, 
 {"CHL", "South America", "Chile", "2021-01-04", 620641., 2450., 2659., 
  16767., 0., 46.286, 32466.741, 128.163, 139.097, 877.109, 0., 2.421, 1.2, 
  "", "", "", "", "", "", "", "", 25497., 6.60347*^6, 345.438, 1.334, 34728., 
  1.817, 0.089, 11.2, "tests performed", 9054., 9054., "", 405., 58., 0.05, 
  0.05, "", 3., 79.17, 1.9116209*^7, 24.282, 35.4, 11.087, 6.938, 22767.037, 
  1.3, 127.993, 8.46, 34.2, 41.5, "", 2.11, 80.18, 0.851}, 
 {"CHL", "South America", "Chile", "2021-01-05", 623101., 2460., 2730.714, 
  16788., 21., 42.857, 32595.427, 128.687, 142.848, 878.208, 1.099, 2.242, 
  1.21, "", "", "", "", "", "", "", "", 25817., 6.629287*^6, 346.789, 1.351, 
  35217., 1.842, 0.089, 11.2, "tests performed", 10497., 10497., "", 1443., 
  264., 0.05, 0.05, "", 14., 79.17, 1.9116209*^7, 24.282, 35.4, 11.087, 
  6.938, 22767.037, 1.3, 127.993, 8.46, 34.2, 41.5, "", 2.11, 80.18, 0.851}, 
 {"CHL", "South America", "Chile", "2021-01-06", 625483., 2382., 2647.571, 
  16816., 28., 45.286, 32720.034, 124.606, 138.499, 879.672, 1.465, 2.369, 
  1.23, "", "", "", "", "", "", "", "", 32036., 6.661323*^6, 348.465, 1.676, 
  36066., 1.887, 0.09, 11.1, "tests performed", 10702., 10702., "", 205., 
  293., 0.06, 0.06, "", 15., 79.17, 1.9116209*^7, 24.282, 35.4, 11.087, 
  6.938, 22767.037, 1.3, 127.993, 8.46, 34.2, 41.5, "", 2.11, 80.18, 0.851}, 
 {"CHL", "South America", "Chile", "2021-01-07", 629176., 3693., 2886.143, 
  16913., 97., 43.571, 32913.22, 193.187, 150.979, 884.747, 5.074, 2.279, 
  1.25, "", "", "", "", "", "", "", "", 47718., 6.709041*^6, 350.961, 2.496, 
  36802., 1.925, 0.088, 11.4, "tests performed", 10702., 10702., "", 0., 
  293., 0.06, 0.06, "", 15., 79.17, 1.9116209*^7, 24.282, 35.4, 11.087, 
  6.938, 22767.037, 1.3, 127.993, 8.46, 34.2, 41.5, "", 2.11, 80.18, 0.851}, 
 {"CHL", "South America", "Chile", "2021-01-08", 633381., 4205., 2973.857, 
  16974., 61., 44.857, 33133.191, 219.97, 155.567, 887.938, 3.191, 2.347, 
  1.26, "", "", "", "", "", "", "", "", 54041., 6.763082*^6, 353.788, 2.827, 
  37296., 1.951, 0.08, 12.5, "tests performed", 10702., 10702., "", 0., 293., 
  0.06, 0.06, "", 15., 79.17, 1.9116209*^7, 24.282, 35.4, 11.087, 6.938, 
  22767.037, 1.3, 127.993, 8.46, 34.2, 41.5, "", 2.11, 80.18, 0.851}, 
 {"CHL", "South America", "Chile", "2021-01-09", 637742., 4361., 3120., 
  17037., 63., 44.714, 33361.322, 228.131, 163.212, 891.233, 3.296, 2.339, 
  1.27, "", "", "", "", "", "", "", "", 58116., 6.821198*^6, 356.828, 3.04, 
  39001., 2.04, 0.08, 12.5, "tests performed", 10702., 10702., "", 0., 293., 
  0.06, 0.06, "", 15., 79.17, 1.9116209*^7, 24.282, 35.4, 11.087, 6.938, 
  22767.037, 1.3, 127.993, 8.46, 34.2, 41.5, "", 2.11, 80.18, 0.851}, 
 {"CHL", "South America", "Chile", "2021-01-10", 641923., 4181., 3390.286, 
  17096., 59., 47., 33580.037, 218.715, 177.351, 894.32, 3.086, 2.459, 1.26, 
  "", "", "", "", "", "", "", "", 59726., 6.880924*^6, 359.952, 3.124, 
  43279., 2.264, 0.083, 12., "tests performed", 10702., 10702., "", 0., 293., 
  0.06, 0.06, "", 15., 79.17, 1.9116209*^7, 24.282, 35.4, 11.087, 6.938, 
  22767.037, 1.3, 127.993, 8.46, 34.2, 41.5, "", 2.11, 80.18, 0.851}, 
 {"CHL", "South America", "Chile", "2021-01-11", 645892., 3969., 3607.286, 
  17162., 66., 56.429, 33787.662, 207.625, 188.703, 897.772, 3.453, 2.952, 
  1.24, "", "", "", "", "", "", "", "", 57438., 6.938362*^6, 362.957, 3.005, 
  47842., 2.503, 0.082, 12.2, "tests performed", 10702., 10702., "", 0., 
  235., 0.06, 0.06, "", 12., 79.17, 1.9116209*^7, 24.282, 35.4, 11.087, 
  6.938, 22767.037, 1.3, 127.993, 8.46, 34.2, 41.5, "", 2.11, 80.18, 0.851}, 
 {"CHL", "South America", "Chile", "2021-01-12", 649135., 3243., 3719.143, 
  17182., 20., 56.286, 33957.308, 169.647, 194.554, 898.818, 1.046, 2.944, 
  1.22, "", "", "", "", "", "", "", "", 42722., 6.981084*^6, 365.192, 2.235, 
  50257., 2.629, 0.08, 12.5, "tests performed", 10702., 10702., "", 0., 29., 
  0.06, 0.06, "", 2., 79.17, 1.9116209*^7, 24.282, 35.4, 11.087, 6.938, 
  22767.037, 1.3, 127.993, 8.46, 34.2, 41.5, "", 2.11, 80.18, 0.851}, 
 {"CHL", "South America", "Chile", "2021-01-13", 652525., 3390., 3863.143, 
  17204., 22., 55.429, 34134.645, 177.336, 202.087, 899.969, 1.151, 2.9, 
  1.19, "", "", "", "", "", "", "", "", 41460., 7.022544*^6, 367.361, 2.169, 
  51603., 2.699, 0.079, 12.7, "tests performed", 11732., 10703., 1029., 
  1030., 147., 0.06, 0.06, 0.01, 8., 79.17, 1.9116209*^7, 24.282, 35.4, 
  11.087, 6.938, 22767.037, 1.3, 127.993, 8.46, 34.2, 41.5, "", 2.11, 80.18, 
  0.851}, {"CHL", "South America", "Chile", "2021-01-14", 656712., 4187., 
  3933.714, 17294., 90., 54.429, 34353.673, 219.029, 205.779, 904.677, 4.708, 
  2.847, 1.17, "", "", "", "", "", "", "", "", 54116., 7.07666*^6, 370.192, 
  2.831, 52517., 2.747, 0.078, 12.8, "tests performed", 18646., 12821., 
  5825., 6914., 1135., 0.1, 0.07, 0.03, 59., 79.17, 1.9116209*^7, 24.282, 
  35.4, 11.087, 6.938, 22767.037, 1.3, 127.993, 8.46, 34.2, 41.5, "", 2.11, 
  80.18, 0.851}, {"CHL", "South America", "Chile", "2021-01-15", 661180., 
  4468., 3971.286, 17369., 75., 56.429, 34587.402, 233.728, 207.744, 908.601, 
  3.923, 2.952, 1.15, "", "", "", "", "", "", "", "", 58977., 7.135637*^6, 
  373.277, 3.085, 53222., 2.784, 0.078, 12.8, "tests performed", 22077., 
  13778., 8299., 3431., 1625., 0.12, 0.07, 0.04, 85., 79.17, 1.9116209*^7, 
  24.282, 35.4, 11.087, 6.938, 22767.037, 1.3, 127.993, 8.46, 34.2, 41.5, "", 
  2.11, 80.18, 0.851}, {"CHL", "South America", "Chile", "2021-01-16", 
  665493., 4313., 3964.429, 17435., 66., 56.857, 34813.022, 225.62, 207.386, 
  912.053, 3.453, 2.974, 1.14, "", "", "", "", "", "", "", "", 65199., 
  7.200836*^6, 376.687, 3.411, 54234., 2.837, 0.078, 12.8, "tests performed", 
  22167., 13801., 8366., 90., 1638., 0.12, 0.07, 0.04, 86., 79.17, 
  1.9116209*^7, 24.282, 35.4, 11.087, 6.938, 22767.037, 1.3, 127.993, 8.46, 
  34.2, 41.5, "", 2.11, 80.18, 0.851}, {"CHL", "South America", "Chile", 
  "2021-01-17", 669832., 4339., 3987., 17477., 42., 54.429, 35040.002, 
  226.98, 208.566, 914.25, 2.197, 2.847, 1.13, "", "", "", "", "", "", "", 
  "", 68458., 7.269294*^6, 380.269, 3.581, 55481., 2.902, 0.078, 12.8, 
  "tests performed", 22167., 13801., 8366., 0., 1638., 0.12, 0.07, 0.04, 86., 
  79.17, 1.9116209*^7, 24.282, 35.4, 11.087, 6.938, 22767.037, 1.3, 127.993, 
  8.46, 34.2, 41.5, "", 2.11, 80.18, 0.851}, {"CHL", "South America", 
  "Chile", "2021-01-18", 673750., 3918., 3979.714, 17547., 70., 55., 
  35244.959, 204.957, 208.185, 917.912, 3.662, 2.877, 1.12, "", "", "", "", 
  "", "", "", "", 55673., 7.324967*^6, 383.181, 2.912, 55229., 2.889, 0.079, 
  12.7, "tests performed", 33203., 24837., 8366., 11036., 3214., 0.17, 0.13, 
  0.04, 168., 79.17, 1.9116209*^7, 24.282, 35.4, 11.087, 6.938, 22767.037, 
  1.3, 127.993, 8.46, 34.2, 41.5, "", 2.11, 80.18, 0.851}, 
 {"CHL", "South America", "Chile", "2021-01-19", 677151., 3401., 4002.286, 
  17573., 26., 55.857, 35422.871, 177.912, 209.366, 919.272, 1.36, 2.922, 
  1.11, "", "", "", "", "", "", "", "", 42013., 7.36698*^6, 385.379, 2.198, 
  55128., 2.884, 0.08, 12.5, "tests performed", 52559., 44192., 8367., 
  19356., 5980., 0.27, 0.23, 0.04, 313., 79.17, 1.9116209*^7, 24.282, 35.4, 
  11.087, 6.938, 22767.037, 1.3, 127.993, 8.46, 34.2, 41.5, "", 2.11, 80.18, 
  0.851}, {"CHL", "South America", "Chile", "2021-01-20", 680740., 3589., 
  4030.714, 17594., 21., 55.714, 35610.617, 187.746, 210.853, 920.371, 1.099, 
  2.915, 1.1, "", "", "", "", "", "", "", "", 41504., 7.408484*^6, 387.55, 
  2.171, 55134., 2.884, 0.082, 12.2, "tests performed", 61862., 53495., 
  8367., 9303., 7161., 0.32, 0.28, 0.04, 375., 79.17, 1.9116209*^7, 24.282, 
  35.4, 11.087, 6.938, 22767.037, 1.3, 127.993, 8.46, 34.2, 41.5, "", 2.11, 
  80.18, 0.851}, {"CHL", "South America", "Chile", "2021-01-21", 685107., 
  4367., 4056.429, 17702., 108., 58.286, 35839.062, 228.445, 212.198, 926.02, 
  5.65, 3.049, 1.09, "", "", "", "", "", "", "", "", 56928., 7.465412*^6, 
  390.528, 2.978, 55536., 2.905, 0.083, 12., "tests performed", 64922., 
  56555., 8367., 3060., 6611., 0.34, 0.3, 0.04, 346., 79.17, 1.9116209*^7, 
  24.282, 35.4, 11.087, 6.938, 22767.037, 1.3, 127.993, 8.46, 34.2, 41.5, "", 
  2.11, 80.18, 0.851}, {"CHL", "South America", "Chile", "2021-01-22", 
  690066., 4959., 4126.571, 17786., 84., 59.571, 36098.475, 259.413, 215.868, 
  930.415, 4.394, 3.116, 1.07, "", "", "", "", "", "", "", "", 62516., 
  7.527928*^6, 393.798, 3.27, 56042., 2.932, 0.083, 12., "tests performed", 
  65334., 56967., 8367., 412., 6180., 0.34, 0.3, 0.04, 323., 79.17, 
  1.9116209*^7, 24.282, 35.4, 11.087, 6.938, 22767.037, 1.3, 127.993, 8.46, 
  34.2, 41.5, "", 2.11, 80.18, 0.851}, {"CHL", "South America", "Chile", 
  "2021-01-23", 694647., 4581., 4164.857, 17854., 68., 59.857, 36338.115, 
  239.64, 217.87, 933.972, 3.557, 3.131, 1.06, "", "", "", "", "", "", "", 
  "", 58428., 7.586356*^6, 396.855, 3.056, 55074., 2.881, 0.084, 11.9, 
  "tests performed", 65334., 56967., 8367., 0., 6167., 0.34, 0.3, 0.04, 323., 
  79.17, 1.9116209*^7, 24.282, 35.4, 11.087, 6.938, 22767.037, 1.3, 127.993, 
  8.46, 34.2, 41.5, "", 2.11, 80.18, 0.851}, {"CHL", "South America", 
  "Chile", "2021-01-24", 699110., 4463., 4182.571, 17933., 79., 65.143, 
  36571.582, 233.467, 218.797, 938.104, 4.133, 3.408, 1.05, "", "", "", "", 
  "", "", "", "", 65500., 7.651856*^6, 400.281, 3.426, 54652., 2.859, 0.084, 
  11.9, "tests performed", 65334., 56967., 8367., 0., 6167., 0.34, 0.3, 0.04, 
  323., 79.17, 1.9116209*^7, 24.282, 35.4, 11.087, 6.938, 22767.037, 1.3, 
  127.993, 8.46, 34.2, 41.5, "", 2.11, 80.18, 0.851}, 
 {"CHL", "South America", "Chile", "2021-01-25", 703178., 4068., 4204., 
  17999., 66., 64.571, 36784.385, 212.804, 219.918, 941.557, 3.453, 3.378, 
  1.04, "", "", "", "", "", "", "", "", 55229., 7.707085*^6, 403.17, 2.889, 
  54588., 2.856, 0.084, 11.9, "tests performed", 66754., 56984., 9770., 
  1420., 4793., 0.35, 0.3, 0.05, 251., 79.17, 1.9116209*^7, 24.282, 35.4, 
  11.087, 6.938, 22767.037, 1.3, 127.993, 8.46, 34.2, 41.5, "", 2.11, 80.18, 
  0.851}, {"CHL", "South America", "Chile", "2021-01-26", 706500., 3322., 
  4192.714, 18023., 24., 64.286, 36958.165, 173.779, 219.328, 942.812, 1.255, 
  3.363, 1.02, "", "", "", "", "", "", "", "", 42995., 7.75008*^6, 405.419, 
  2.249, 54729., 2.863, 0.083, 12., "tests performed", 67370., 57005., 
  10365., 616., 2116., 0.35, 0.3, 0.05, 111., 79.17, 1.9116209*^7, 24.282, 
  35.4, 11.087, 6.938, 22767.037, 1.3, 127.993, 8.46, 34.2, 41.5, "", 2.11, 
  80.18, 0.851}, {"CHL", "South America", "Chile", "2021-01-27", 709888., 
  3388., 4164., 18040., 17., 63.714, 37135.396, 177.232, 217.826, 943.702, 
  0.889, 3.333, 1.01, "", "", "", "", "", "", "", "", 39555., 7.789635*^6, 
  407.488, 2.069, 54450., 2.848, 0.082, 12.2, "tests performed", 67405., 
  57006., 10399., 35., 792., 0.35, 0.3, 0.05, 41., 79.17, 1.9116209*^7, 
  24.282, 35.4, 11.087, 6.938, 22767.037, 1.3, 127.993, 8.46, 34.2, 41.5, "", 
  2.11, 80.18, 0.851}, {"CHL", "South America", "Chile", "2021-01-28", 
  714143., 4255., 4148., 18174., 134., 67.429, 37357.982, 222.586, 216.989, 
  950.712, 7.01, 3.527, 1., "", "", "", "", "", "", "", "", 53790., 
  7.843425*^6, 410.302, 2.814, 54002., 2.825, 0.08, 12.5, "tests performed", 
  67405., 57006., 10399., 0., 355., 0.35, 0.3, 0.05, 19., 79.17, 
  1.9116209*^7, 24.282, 35.4, 11.087, 6.938, 22767.037, 1.3, 127.993, 8.46, 
  34.2, 41.5, "", 2.11, 80.18, 0.851}, {"CHL", "South America", "Chile", 
  "2021-01-29", 718749., 4606., 4097.571, 18257., 83., 67.286, 37598.93, 
  240.947, 214.351, 955.053, 4.342, 3.52, 0.99, "", "", "", "", "", "", "", 
  "", 61941., 7.905366*^6, 413.543, 3.24, 53920., 2.821, 0.08, 12.5, 
  "tests performed", 67410., 57006., 10404., 5., 297., 0.35, 0.3, 0.05, 16., 
  79.17, 1.9116209*^7, 24.282, 35.4, 11.087, 6.938, 22767.037, 1.3, 127.993, 
  8.46, 34.2, 41.5, "", 2.11, 80.18, 0.851}, {"CHL", "South America", 
  "Chile", "2021-01-30", 722900., 4151., 4036.143, 18339., 82., 69.286, 
  37816.075, 217.146, 211.137, 959.343, 4.29, 3.624, 0.97, "", "", "", "", 
  "", "", "", "", 63308., 7.968674*^6, 416.854, 3.312, 54617., 2.857, 0.079, 
  12.7, "tests performed", 67411., 57007., 10404., 1., 297., 0.35, 0.3, 0.05, 
  16., 79.17, 1.9116209*^7, 24.282, 35.4, 11.087, 6.938, 22767.037, 1.3, 
  127.993, 8.46, 34.2, 41.5, "", 2.11, 80.18, 0.851}, 
 {"CHL", "South America", "Chile", "2021-01-31", 727109., 4209., 3999.857, 
  18452., 113., 74.143, 38036.255, 220.18, 209.239, 965.254, 5.911, 3.879, 
  0.97, "", "", "", "", "", "", "", "", 60434., 8.029108*^6, 420.016, 3.161, 
  53893., 2.819, 0.077, 13., "tests performed", 67411., 57007., 10404., 0., 
  297., 0.35, 0.3, 0.05, 16., 79.17, 1.9116209*^7, 24.282, 35.4, 11.087, 
  6.938, 22767.037, 1.3, 127.993, 8.46, 34.2, 41.5, "", 2.11, 80.18, 0.851}, 
 {"CHL", "South America", "Chile", "2021-02-01", 730888., 3779., 3958.571, 
  18537., 85., 76.857, 38233.941, 197.686, 207.079, 969.701, 4.446, 4.021, 
  0.96, "", "", "", "", "", "", "", "", 58709., 8.087817*^6, 423.087, 3.071, 
  54390., 2.845, 0.075, 13.3, "tests performed", 67411., 57007., 10404., 0., 
  94., 0.35, 0.3, 0.05, 5., 79.17, 1.9116209*^7, 24.282, 35.4, 11.087, 6.938, 
  22767.037, 1.3, 127.993, 8.46, 34.2, 41.5, "", 2.11, 80.18, 0.851}, 
 {"CHL", "South America", "Chile", "2021-02-02", 734035., 3147., 3933.571, 
  18559., 22., 76.571, 38398.565, 164.625, 205.772, 970.851, 1.151, 4.006, 
  0.95, "", "", "", "", "", "", "", "", 45388., 8.133205*^6, 425.461, 2.374, 
  54732., 2.863, 0.075, 13.3, "tests performed", 80599., 70189., 10410., 
  13188., 1890., 0.42, 0.37, 0.05, 99., 79.17, 1.9116209*^7, 24.282, 35.4, 
  11.087, 6.938, 22767.037, 1.3, 127.993, 8.46, 34.2, 41.5, "", 2.11, 80.18, 
  0.851}, {"CHL", "South America", "Chile", "2021-02-03", 736645., 2610., 
  3822.429, 18576., 17., 76.571, 38535.099, 136.533, 199.957, 971.741, 0.889, 
  4.006, 0.94, "", "", "", "", "", "", "", "", 32488., 8.165693*^6, 427.161, 
  1.7, 53723., 2.81, 0.075, 13.3, "tests performed", 250958., 240548., 
  10410., 170359., 26222., 1.31, 1.26, 0.05, 1372., 79.17, 1.9116209*^7, 
  24.282, 35.4, 11.087, 6.938, 22767.037, 1.3, 127.993, 8.46, 34.2, 41.5, "", 
  2.11, 80.18, 0.851}, {"CHL", "South America", "Chile", "2021-02-04", 
  740237., 3592., 3727.714, 18731., 155., 79.571, 38723.002, 187.903, 
  195.003, 979.849, 8.108, 4.163, 0.93, "", "", "", "", "", "", "", "", 
  52040., 8.217733*^6, 429.883, 2.722, 53473., 2.797, 0.075, 13.3, 
  "tests performed", 427090., 414572., 12518., 176132., 51384., 2.23, 2.17, 
  0.07, 2688., 79.17, 1.9116209*^7, 24.282, 35.4, 11.087, 6.938, 22767.037, 
  1.3, 127.993, 8.46, 34.2, 41.5, "", 2.11, 80.18, 0.851}, 
 {"CHL", "South America", "Chile", "2021-02-05", 744019., 3782., 3610., 
  18808., 77., 78.714, 38920.845, 197.843, 188.845, 983.877, 4.028, 4.118, 
  0.93, "", "", "", "", "", "", "", "", 56151., 8.273884*^6, 432.82, 2.937, 
  52645., 2.754, 0.075, 13.3, "tests performed", 596427., 583239., 13188., 
  169337., 75574., 3.12, 3.05, 0.07, 3953., 79.17, 1.9116209*^7, 24.282, 
  35.4, 11.087, 6.938, 22767.037, 1.3, 127.993, 8.46, 34.2, 41.5, "", 2.11, 
  80.18, 0.851}, {"CHL", "South America", "Chile", "2021-02-06", 748082., 
  4063., 3597.429, 18895., 87., 79.429, 39133.387, 212.542, 188.187, 988.428, 
  4.551, 4.155, 0.94, "", "", "", "", "", "", "", "", 59950., 8.333834*^6, 
  435.956, 3.136, 52166., 2.729, 0.075, 13.3, "tests performed", 624281., 
  611088., 13193., 27854., 79553., 3.27, 3.2, 0.07, 4162., 79.17, 
  1.9116209*^7, 24.282, 35.4, 11.087, 6.938, 22767.037, 1.3, 127.993, 8.46, 
  34.2, 41.5, "", 2.11, 80.18, 0.851}, {"CHL", "South America", "Chile", 
  "2021-02-07", 751886., 3804., 3539.571, 18974., 79., 74.571, 39332.38, 
  198.993, 185.161, 992.561, 4.133, 3.901, 0.94, "", "", "", "", "", "", "", 
  "", 54943., 8.388777*^6, 438.831, 2.874, 51381., 2.688, 0.076, 13.2, 
  "tests performed", 632917., 619722., 13195., 8636., 80787., 3.31, 3.24, 
  0.07, 4226., 79.17, 1.9116209*^7, 24.282, 35.4, 11.087, 6.938, 22767.037, 
  1.3, 127.993, 8.46, 34.2, 41.5, "", 2.11, 80.18, 0.851}, 
 {"CHL", "South America", "Chile", "2021-02-08", 755350., 3464., 3494.571, 
  19056., 82., 74.143, 39513.588, 181.207, 182.807, 996.85, 4.29, 3.879, 
  0.95, "", "", "", "", "", "", "", "", 50505., 8.439282*^6, 441.473, 2.642, 
  50209., 2.627, 0.077, 13., "tests performed", 866152., 841189., 24963., 
  233235., 114106., 4.53, 4.4, 0.13, 5969., 79.17, 1.9116209*^7, 24.282, 
  35.4, 11.087, 6.938, 22767.037, 1.3, 127.993, 8.46, 34.2, 41.5, "", 2.11, 
  80.18, 0.851}, {"CHL", "South America", "Chile", "2021-02-09", 758189., 
  2839., 3450.571, 19084., 28., 75., 39662.1, 148.513, 180.505, 998.315, 
  1.465, 3.923, 0.95, "", "", "", "", "", "", "", "", 39024., 8.478306*^6, 
  443.514, 2.041, 49300., 2.579, 0.078, 12.8, "tests performed", 1.12799*^6, 
  1.083652*^6, 44338., 261838., 149627., 5.9, 5.67, 0.23, 7827., 79.17, 
  1.9116209*^7, 24.282, 35.4, 11.087, 6.938, 22767.037, 1.3, 127.993, 8.46, 
  34.2, 41.5, "", 2.11, 80.18, 0.851}, {"CHL", "South America", "Chile", 
  "2021-02-10", 760576., 2387., 3418.714, 19105., 21., 75.571, 39786.968, 
  124.868, 178.839, 999.414, 1.099, 3.953, 0.95, "", "", "", "", "", "", "", 
  "", 28742., 8.507048*^6, 445.018, 1.504, 48765., 2.551, 0.079, 12.7, 
  "tests performed", 1.408841*^6, 1.356167*^6, 52674., 280851., 165412., 
  7.37, 7.09, 0.28, 8653., 79.17, 1.9116209*^7, 24.282, 35.4, 11.087, 6.938, 
  22767.037, 1.3, 127.993, 8.46, 34.2, 41.5, "", 2.11, 80.18, 0.851}, 
 {"CHL", "South America", "Chile", "2021-02-11", 764307., 3731., 3438.571, 
  19262., 157., 75.857, 39982.143, 195.175, 179.877, 1007.627, 8.213, 3.968, 
  0.96, "", "", "", "", "", "", "", "", 52742., 8.55979*^6, 447.777, 2.759, 
  48865., 2.556, 0.079, 12.7, "tests performed", 1.662987*^6, 1.607429*^6, 
  55558., 254146., 176557., 8.7, 8.41, 0.29, 9236., 79.17, 1.9116209*^7, 
  24.282, 35.4, 11.087, 6.938, 22767.037, 1.3, 127.993, 8.46, 34.2, 41.5, "", 
  2.11, 80.18, 0.851}, {"CHL", "South America", "Chile", "2021-02-12", 
  768471., 4164., 3493.143, 19345., 83., 76.714, 40199.969, 217.826, 182.732, 
  1011.968, 4.342, 4.013, 0.96, "", "", "", "", "", "", "", "", 55262., 
  8.615052*^6, 450.667, 2.891, 48738., 2.55, 0.079, 12.7, "tests performed", 
  1.892427*^6, 1.836659*^6, 55768., 229440., 185143., 9.9, 9.61, 0.29, 9685., 
  79.17, 1.9116209*^7, 24.282, 35.4, 11.087, 6.938, 22767.037, 1.3, 127.993, 
  8.46, 34.2, 41.5, "", 2.11, 80.18, 0.851}, {"CHL", "South America", 
  "Chile", "2021-02-13", 772396., 3925., 3473.429, 19443., 98., 78.286, 
  40405.292, 205.323, 181.701, 1017.095, 5.127, 4.095, 0.97, "", "", "", "", 
  "", "", "", "", 54720., 8.669772*^6, 453.53, 2.862, 47991., 2.51, 0.079, 
  12.7, "tests performed", 1.921976*^6, 1.866174*^6, 55802., 29549., 185385., 
  10.05, 9.76, 0.29, 9698., 79.17, 1.9116209*^7, 24.282, 35.4, 11.087, 6.938, 
  22767.037, 1.3, 127.993, 8.46, 34.2, 41.5, "", 2.11, 80.18, 0.851}, 
 {"CHL", "South America", "Chile", "2021-02-14", 776209., 3813., 3474.714, 
  19541., 98., 81., 40604.756, 199.464, 181.768, 1022.222, 5.127, 4.237, 
  0.97, "", "", "", "", "", "", "", "", 54923., 8.724695*^6, 456.403, 2.873, 
  47988., 2.51, 0.078, 12.8, "tests performed", 1.926442*^6, 1.87064*^6, 
  55802., 4466., 184789., 10.08, 9.79, 0.29, 9667., 79.17, 1.9116209*^7, 
  24.282, 35.4, 11.087, 6.938, 22767.037, 1.3, 127.993, 8.46, 34.2, 41.5, "", 
  2.11, 80.18, 0.851}, {"CHL", "South America", "Chile", "2021-02-15", 
  779541., 3332., 3455.857, 19624., 83., 81.143, 40779.058, 174.302, 180.782, 
  1026.563, 4.342, 4.245, 0.97, "", "", "", "", "", "", "", "", 50614., 
  8.775309*^6, 459.051, 2.648, 48004., 2.511, 0.079, 12.7, "tests performed", 
  2.192295*^6, 2.136493*^6, 55802., 265853., 189449., 11.47, 11.18, 0.29, 
  9910., 79.17, 1.9116209*^7, 24.282, 35.4, 11.087, 6.938, 22767.037, 1.3, 
  127.993, 8.46, 34.2, 41.5, "", 2.11, 80.18, 0.851}, 
 {"CHL", "South America", "Chile", "2021-02-16", 782039., 2498., 3407.143, 
  19644., 20., 80., 40909.733, 130.674, 178.233, 1027.61, 1.046, 4.185, 0.97, 
  "", "", "", "", "", "", "", "", 34193., 8.809502*^6, 460.839, 1.789, 
  47314., 2.475, 0.078, 12.8, "tests performed", 2.412303*^6, 2.35649*^6, 
  55813., 220008., 183473., 12.62, 12.33, 0.29, 9598., 79.17, 1.9116209*^7, 
  24.282, 35.4, 11.087, 6.938, 22767.037, 1.3, 127.993, 8.46, 34.2, 41.5, "", 
  2.11, 80.18, 0.851}, {"CHL", "South America", "Chile", "2021-02-17", 
  784314., 2275., 3391.143, 19659., 15., 79.143, 41028.742, 119.009, 177.396, 
  1028.394, 0.785, 4.14, 0.97, "", "", "", "", "", "", "", "", 24914., 
  8.834416*^6, 462.143, 1.303, 46767., 2.446, 0.079, 12.7, "tests performed", 
  2.600338*^6, 2.544525*^6, 55813., 188035., 170214., 13.6, 13.31, 0.29, 
  8904., 79.17, 1.9116209*^7, 24.282, 35.4, 11.087, 6.938, 22767.037, 1.3, 
  127.993, 8.46, 34.2, 41.5, "", 2.11, 80.18, 0.851}, 
 {"CHL", "South America", "Chile", "2021-02-18", 788142., 3828., 3405., 
  19798., 139., 76.571, 41228.991, 200.249, 178.121, 1035.666, 7.271, 4.006, 
  0.98, "", "", "", "", "", "", "", "", 51196., 8.885612*^6, 464.821, 2.678, 
  46546., 2.435, 0.079, 12.7, "tests performed", 2.755579*^6, 2.699766*^6, 
  55813., 155241., 156085., 14.41, 14.12, 0.29, 8165., 79.17, 1.9116209*^7, 
  24.282, 35.4, 11.087, 6.938, 22767.037, 1.3, 127.993, 8.46, 34.2, 41.5, "", 
  2.11, 80.18, 0.851}, {"CHL", "South America", "Chile", "2021-02-19", 
  791939., 3797., 3352.571, 19897., 99., 78.857, 41427.618, 198.627, 175.378, 
  1040.844, 5.179, 4.125, 0.99, "", "", "", "", "", "", "", "", 49684., 
  8.935296*^6, 467.42, 2.599, 45749., 2.393, 0.079, 12.7, "tests performed", 
  2.897694*^6, 2.841881*^6, 55813., 142115., 143610., 15.16, 14.87, 0.29, 
  7512., 79.17, 1.9116209*^7, 24.282, 35.4, 11.087, 6.938, 22767.037, 1.3, 
  127.993, 8.46, 34.2, 41.5, "", 2.11, 80.18, 0.851}, 
 {"CHL", "South America", "Chile", "2021-02-20", 795845., 3906., 3349.857, 
  19974., 77., 75.857, 41631.947, 204.329, 175.236, 1044.872, 4.028, 3.968, 
  1., "", "", "", "", "", "", "", "", 51953., 8.987249*^6, 470.138, 2.718, 
  45354., 2.373, 0.08, 12.5, "tests performed", 2.907333*^6, 2.85152*^6, 
  55813., 9639., 140765., 15.21, 14.92, 0.29, 7364., 79.17, 1.9116209*^7, 
  24.282, 35.4, 11.087, 6.938, 22767.037, 1.3, 127.993, 8.46, 34.2, 41.5, "", 
  2.11, 80.18, 0.851}, {"CHL", "South America", "Chile", "2021-02-21", 
  799460., 3615., 3321.571, 20042., 68., 71.571, 41821.054, 189.107, 173.757, 
  1048.43, 3.557, 3.744, 1.01, "", "", "", "", "", "", "", "", 50028., 
  9.037277*^6, 472.755, 2.617, 44655., 2.336, 0.081, 12.3, "tests performed", 
  2.908497*^6, 2.852684*^6, 55813., 1164., 140294., 15.21, 14.92, 0.29, 
  7339., 79.17, 1.9116209*^7, 24.282, 35.4, 11.087, 6.938, 22767.037, 1.3, 
  127.993, 8.46, 34.2, 41.5, "", 2.11, 80.18, 0.851}, 
 {"CHL", "South America", "Chile", "2021-02-22", 803009., 3549., 3352.571, 
  20126., 84., 71.714, 42006.708, 185.654, 175.378, 1052.824, 4.394, 3.751, 
  1.02, "", "", "", "", "", "", "", "", 54650., 9.091927*^6, 475.613, 2.859, 
  45231., 2.366, 0.082, 12.2, "tests performed", 3.016634*^6, 2.9608*^6, 
  55834., 108137., 117763., 15.78, 15.49, 0.29, 6160., 79.17, 1.9116209*^7, 
  24.282, 35.4, 11.087, 6.938, 22767.037, 1.3, 127.993, 8.46, 34.2, 41.5, "", 
  2.11, 80.18, 0.851}, {"CHL", "South America", "Chile", "2021-02-23", 
  805317., 2308., 3325.429, 20151., 25., 72.429, 42127.443, 120.735, 173.959, 
  1054.132, 1.308, 3.789, 1.03, "", "", "", "", "", "", "", "", 31486., 
  9.123413*^6, 477.261, 1.647, 44844., 2.346, 0.083, 12., "tests performed", 
  3.110885*^6, 3.055011*^6, 55874., 94251., 99797., 16.27, 15.98, 0.29, 
  5221., 79.17, 1.9116209*^7, 24.282, 35.4, 11.087, 6.938, 22767.037, 1.3, 
  127.993, 8.46, 34.2, 41.5, "", 2.11, 80.18, 0.851}, 
 {"CHL", "South America", "Chile", "2021-02-24", 807872., 2555., 3365.429, 
  20173., 22., 73.429, 42261.099, 133.656, 176.051, 1055.282, 1.151, 3.841, 
  1.05, "", "", "", "", "", "", "", "", 28884., 9.152297*^6, 478.772, 1.511, 
  45412., 2.376, 0.084, 11.9, "tests performed", 3.19715*^6, 3.141103*^6, 
  56047., 86265., 85259., 16.72, 16.43, 0.29, 4460., 79.17, 1.9116209*^7, 
  24.282, 35.4, 11.087, 6.938, 22767.037, 1.3, 127.993, 8.46, 34.2, 41.5, "", 
  2.11, 80.18, 0.851}, {"CHL", "South America", "Chile", "2021-02-25", 
  812344., 4472., 3457.429, 20310., 137., 73.143, 42495.037, 233.938, 
  180.864, 1062.449, 7.167, 3.826, 1.07, "", "", "", "", "", "", "", "", 
  51026., 9.203323*^6, 481.441, 2.669, 45387., 2.374, 0.085, 11.8, 
  "tests performed", 3.283219*^6, 3.227028*^6, 56191., 86069., 75377., 17.18, 
  16.88, 0.29, 3943., 79.17, 1.9116209*^7, 24.282, 35.4, 11.087, 6.938, 
  22767.037, 1.3, 127.993, 8.46, 34.2, 41.5, "", 2.11, 80.18, 0.851}, 
 {"CHL", "South America", "Chile", "2021-02-26", 816929., 4585., 3570., 
  20400., 90., 71.857, 42734.885, 239.849, 186.753, 1067.157, 4.708, 3.759, 
  1.08, "", "", "", "", "", "", "", "", 54910., 9.258233*^6, 484.313, 2.872, 
  46134., 2.413, 0.085, 11.8, "tests performed", 3.361591*^6, 3.305282*^6, 
  56309., 78372., 66271., 17.59, 17.29, 0.29, 3467., 79.17, 1.9116209*^7, 
  24.282, 35.4, 11.087, 6.938, 22767.037, 1.3, 127.993, 8.46, 34.2, 41.5, "", 
  2.11, 80.18, 0.851}, {"CHL", "South America", "Chile", "2021-02-27", 
  821418., 4489., 3653.286, 20476., 76., 71.714, 42969.712, 234.827, 191.109, 
  1071.133, 3.976, 3.751, 1.09, "", "", "", "", "", "", "", "", 55300., 
  9.313533*^6, 487.206, 2.893, 46612., 2.438, 0.086, 11.6, "tests performed", 
  3.371574*^6, 3.315261*^6, 56313., 9983., 66320., 17.64, 17.34, 0.29, 3469., 
  79.17, 1.9116209*^7, 24.282, 35.4, 11.087, 6.938, 22767.037, 1.3, 127.993, 
  8.46, 34.2, 41.5, "", 2.11, 80.18, 0.851}, {"CHL", "South America", 
  "Chile", "2021-02-28", 824625., 3207., 3595., 20572., 96., 75.714, 
  43137.476, 167.763, 188.06, 1076.155, 5.022, 3.961, 1.09, "", "", "", "", 
  "", "", "", "", 53311., 9.366844*^6, 489.995, 2.789, 47081., 2.463, 0.089, 
  11.2, "tests performed", 3.371929*^6, 3.315616*^6, 56313., 355., 66205., 
  17.64, 17.34, 0.29, 3463., 79.17, 1.9116209*^7, 24.282, 35.4, 11.087, 
  6.938, 22767.037, 1.3, 127.993, 8.46, 34.2, 41.5, "", 2.11, 80.18, 0.851}, 
 {"CHL", "South America", "Chile", "2021-03-01", 829770., 5145., 3823., 
  20660., 88., 76.286, 43406.619, 269.143, 199.987, 1080.758, 4.603, 3.991, 
  1.11, "", "", "", "", "", "", "", "", 56754., 9.423598*^6, 492.964, 2.969, 
  47382., 2.479, 0.089, 11.2, "tests performed", 3.50942*^6, 3.452699*^6, 
  56721., 137491., 70398., 18.36, 18.06, 0.3, 3683., 79.17, 1.9116209*^7, 
  24.282, 35.4, 11.087, 6.938, 22767.037, 1.3, 127.993, 8.46, 34.2, 41.5, "", 
  2.11, 80.18, 0.851}, {"CHL", "South America", "Chile", "2021-03-02", 
  832512., 2742., 3885., 20684., 24., 76.143, 43550.057, 143.438, 203.231, 
  1082.014, 1.255, 3.983, 1.11, "", "", "", "", "", "", "", "", 31617., 
  9.455215*^6, 494.618, 1.654, 47400., 2.48, 0.089, 11.2, "tests performed", 
  3.680703*^6, 3.611568*^6, 69135., 171283., 81403., 19.25, 18.89, 0.36, 
  4258., 79.17, 1.9116209*^7, 24.282, 35.4, 11.087, 6.938, 22767.037, 1.3, 
  127.993, 8.46, 34.2, 41.5, "", 2.11, 80.18, 0.851}, 
 {"CHL", "South America", "Chile", "2021-03-03", 835552., 3040., 3954.286, 
  20704., 20., 75.857, 43709.085, 159.027, 206.855, 1083.06, 1.046, 3.968, 
  1.12, "", "", "", "", "", "", "", "", 27151., 9.482366*^6, 496.038, 1.42, 
  47153., 2.467, 0.089, 11.2, "tests performed", 3.992532*^6, 3.769363*^6, 
  223169., 311829., 113626., 20.89, 19.72, 1.17, 5944., 79.17, 1.9116209*^7, 
  24.282, 35.4, 11.087, 6.938, 22767.037, 1.3, 127.993, 8.46, 34.2, 41.5, "", 
  2.11, 80.18, 0.851}, {"CHL", "South America", "Chile", "2021-03-04", 
  840119., 4567., 3967.857, 20838., 134., 75.429, 43947.992, 238.907, 
  207.565, 1090.07, 7.01, 3.946, 1.13, "", "", "", "", "", "", "", "", 
  55677., 9.538043*^6, 498.951, 2.913, 47817., 2.501, 0.091, 11., 
  "tests performed", 4.302994*^6, 3.914041*^6, 388953., 310462., 145682., 
  22.51, 20.47, 2.03, 7621., 79.17, 1.9116209*^7, 24.282, 35.4, 11.087, 
  6.938, 22767.037, 1.3, 127.993, 8.46, 34.2, 41.5, "", 2.11, 80.18, 0.851}, 
 {"CHL", "South America", "Chile", "2021-03-05", 845450., 5331., 4074.429, 
  20928., 90., 75.429, 44226.865, 278.873, 213.14, 1094.778, 4.708, 3.946, 
  1.13, "", "", "", "", "", "", "", "", 60720., 9.598763*^6, 502.127, 3.176, 
  48647., 2.545, 0.091, 11., "tests performed", 4.600738*^6, 4.050244*^6, 
  550494., 297744., 177021., 24.07, 21.19, 2.88, 9260., 79.17, 1.9116209*^7, 
  24.282, 35.4, 11.087, 6.938, 22767.037, 1.3, 127.993, 8.46, 34.2, 41.5, "", 
  2.11, 80.18, 0.851}, {"CHL", "South America", "Chile", "2021-03-06", 
  850483., 5033., 4152.143, 21008., 80., 76., 44490.15, 263.284, 217.205, 
  1098.963, 4.185, 3.976, 1.14, "", "", "", "", "", "", "", "", 59191., 
  9.657954*^6, 505.223, 3.096, 49203., 2.574, 0.093, 10.8, "tests performed", 
  4.634512*^6, 4.05989*^6, 574622., 33774., 180420., 24.24, 21.24, 3.01, 
  9438., 79.17, 1.9116209*^7, 24.282, 35.4, 11.087, 6.938, 22767.037, 1.3, 
  127.993, 8.46, 34.2, 41.5, "", 2.11, 80.18, 0.851}, 
 {"CHL", "South America", "Chile", "2021-03-07", 855785., 5302., 4451.429, 
  21077., 69., 72.143, 44767.506, 277.356, 232.861, 1102.572, 3.61, 3.774, 
  1.15, "", "", "", "", "", "", "", "", 63583., 9.721537*^6, 508.549, 3.326, 
  50670., 2.651, 0.093, 10.8, "tests performed", 4.642469*^6, 4.060954*^6, 
  581515., 7957., 181506., 24.29, 21.24, 3.04, 9495., 79.17, 1.9116209*^7, 
  24.282, 35.4, 11.087, 6.938, 22767.037, 1.3, 127.993, 8.46, 34.2, 41.5, "", 
  2.11, 80.18, 0.851}, {"CHL", "South America", "Chile", "2021-03-08", 
  860533., 4748., 4394.714, 21163., 86., 71.857, 45015.882, 248.376, 229.895, 
  1107.071, 4.499, 3.759, 1.15, "", "", "", "", "", "", "", "", 62007., 
  9.783544*^6, 511.793, 3.244, 51421., 2.69, 0.094, 10.6, "tests performed", 
  4.992974*^6, 4.197496*^6, 795478., 350505., 211936., 26.12, 21.96, 4.16, 
  11087., 79.17, 1.9116209*^7, 24.282, 35.4, 11.087, 6.938, 22767.037, 1.3, 
  127.993, 8.46, 34.2, 41.5, "", 2.11, 80.18, 0.851}, 
 {"CHL", "South America", "Chile", "2021-03-09", 864064., 3531., 4507.429, 
  21182., 19., 71.143, 45200.594, 184.712, 235.791, 1108.065, 0.994, 3.722, 
  1.15, "", "", "", "", "", "", "", "", 35615., 9.819159*^6, 513.656, 1.863, 
  51992., 2.72, 0.095, 10.5, "tests performed", 5.369388*^6, 4.336448*^6, 
  1.03294*^6, 376414., 241241., 28.09, 22.68, 5.4, 12620., 79.17, 
  1.9116209*^7, 24.282, 35.4, 11.087, 6.938, 22767.037, 1.3, 127.993, 8.46, 
  34.2, 41.5, "", 2.11, 80.18, 0.851}, {"CHL", "South America", "Chile", 
  "2021-03-10", 867949., 3885., 4628.143, 21206., 24., 71.714, 45403.825, 
  203.231, 242.106, 1109.32, 1.255, 3.751, 1.15, "", "", "", "", "", "", "", 
  "", 35006., 9.854165*^6, 515.487, 1.831, 53114., 2.778, 0.094, 10.6, 
  "tests performed", 5.770598*^6, 4.472182*^6, 1.298416*^6, 401210., 254009., 
  30.19, 23.39, 6.79, 13288., 79.17, 1.9116209*^7, 24.282, 35.4, 11.087, 
  6.938, 22767.037, 1.3, 127.993, 8.46, 34.2, 41.5, "", 2.11, 80.18, 0.851}, 
 {"CHL", "South America", "Chile", "2021-03-11", 873512., 5563., 4770.429, 
  21362., 156., 74.857, 45694.834, 291.01, 249.549, 1117.481, 8.161, 3.916, 
  1.14, "", "", "", "", "", "", "", "", 62746., 9.916911*^6, 518.77, 3.282, 
  54124., 2.831, 0.094, 10.6, "tests performed", 6.187559*^6, 4.643568*^6, 
  1.543991*^6, 416961., 269224., 32.37, 24.29, 8.08, 14084., 79.17, 
  1.9116209*^7, 24.282, 35.4, 11.087, 6.938, 22767.037, 1.3, 127.993, 8.46, 
  34.2, 41.5, "", 2.11, 80.18, 0.851}, {"CHL", "South America", "Chile", 
  "2021-03-12", 879485., 5973., 4862.143, 21451., 89., 74.714, 46007.292, 
  312.457, 254.347, 1122.137, 4.656, 3.908, 1.14, "", "", "", "", "", "", "", 
  "", 65686., 9.982597*^6, 522.206, 3.436, 54833., 2.868, 0.094, 10.6, 
  "tests performed", 6.561782*^6, 4.794739*^6, 1.767043*^6, 374223., 280149., 
  34.33, 25.08, 9.24, 14655., 79.17, 1.9116209*^7, 24.282, 35.4, 11.087, 
  6.938, 22767.037, 1.3, 127.993, 8.46, 34.2, 41.5, "", 2.11, 80.18, 0.851}, 
 {"CHL", "South America", "Chile", "2021-03-13", 885379., 5894., 4985.143, 
  21574., 123., 80.857, 46315.616, 308.325, 260.781, 1128.571, 6.434, 4.23, 
  1.14, "", "", "", "", "", "", "", "", 69517., 1.0052114*^7, 525.842, 3.637, 
  56309., 2.946, 0.094, 10.6, "tests performed", 6.612224*^6, 4.819035*^6, 
  1.793189*^6, 50442., 282530., 34.59, 25.21, 9.38, 14780., 79.17, 
  1.9116209*^7, 24.282, 35.4, 11.087, 6.938, 22767.037, 1.3, 127.993, 8.46, 
  34.2, 41.5, "", 2.11, 80.18, 0.851}, {"CHL", "South America", "Chile", 
  "2021-03-14", 891110., 5731., 5046.429, 21674., 100., 85.286, 46615.414, 
  299.798, 263.987, 1133.802, 5.231, 4.461, 1.14, "", "", "", "", "", "", "", 
  "", 68151., 1.0120265*^7, 529.408, 3.565, 56961., 2.98, 0.095, 10.5, 
  "tests performed", 6.618805*^6, 4.821782*^6, 1.797023*^6, 6581., 282334., 
  34.62, 25.22, 9.4, 14769., 79.17, 1.9116209*^7, 24.282, 35.4, 11.087, 
  6.938, 22767.037, 1.3, 127.993, 8.46, 34.2, 41.5, "", 2.11, 80.18, 0.851}, 
 {"CHL", "South America", "Chile", "2021-03-15", 896231., 5121., 5099.714, 
  21772., 98., 87., 46883.302, 267.888, 266.774, 1138.929, 5.127, 4.551, 
  1.14, "", "", "", "", "", "", "", "", 68968., 1.0189233*^7, 533.015, 3.608, 
  57956., 3.032, 0.095, 10.5, "tests performed", 7.048878*^6, 4.979461*^6, 
  2.069417*^6, 430073., 293701., 36.87, 26.05, 10.83, 15364., 79.17, 
  1.9116209*^7, 24.282, 35.4, 11.087, 6.938, 22767.037, 1.3, 127.993, 8.46, 
  34.2, 41.5, "", 2.11, 80.18, 0.851}, {"CHL", "South America", "Chile", 
  "2021-03-16", 900782., 4551., 5245.429, 21789., 17., 86.714, 47121.372, 
  238.07, 274.397, 1139.818, 0.889, 4.536, 1.14, "", "", "", "", "", "", "", 
  "", 46380., 1.0235613*^7, 535.442, 2.426, 59493., 3.112, 0.095, 10.5, 
  "tests performed", 7.45865*^6, 5.14575*^6, 2.3129*^6, 409772., 298466., 
  39.02, 26.92, 12.1, 15613., 79.17, 1.9116209*^7, 24.282, 35.4, 11.087, 
  6.938, 22767.037, 1.3, 127.993, 8.46, 34.2, 41.5, "", 2.11, 80.18, 0.851}, 
 {"CHL", "South America", "Chile", "2021-03-17", 904212., 3430., 5180.429, 
  21816., 27., 87.143, 47300.801, 179.429, 270.997, 1141.23, 1.412, 4.559, 
  1.14, "", "", "", "", "", "", "", "", 37465., 1.0273078*^7, 537.401, 1.96, 
  59845., 3.131, 0.096, 10.4, "tests performed", 7.825403*^6, 5.296534*^6, 
  2.528869*^6, 366753., 293544., 40.94, 27.71, 13.23, 15356., 79.17, 
  1.9116209*^7, 24.282, 35.4, 11.087, 6.938, 22767.037, 1.3, 127.993, 8.46, 
  34.2, 41.5, "", 2.11, 80.18, 0.851}, {"CHL", "South America", "Chile", 
  "2021-03-18", 911469., 7257., 5422.429, 21988., 172., 89.429, 47680.427, 
  379.625, 283.656, 1150.228, 8.998, 4.678, 1.15, "", "", "", "", "", "", "", 
  "", 70195., 1.0343273*^7, 541.073, 3.672, 60909., 3.186, 0.097, 10.3, 
  "tests performed", 8.159401*^6, 5.444478*^6, 2.714923*^6, 333998., 281692., 
  42.68, 28.48, 14.2, 14736., 79.17, 1.9116209*^7, 24.282, 35.4, 11.087, 
  6.938, 22767.037, 1.3, 127.993, 8.46, 34.2, 41.5, "", 2.11, 80.18, 0.851}, 
 {"CHL", "South America", "Chile", "2021-03-19", 918053., 6584., 5509.714, 
  22087., 99., 90.857, 48024.846, 344.42, 288.222, 1155.407, 5.179, 4.753, 
  1.15, "", "", "", "", "", "", "", "", 73129., 1.0416402*^7, 544.899, 3.825, 
  61972., 3.242, 0.097, 10.3, "tests performed", 8.449894*^6, 5.580262*^6, 
  2.869632*^6, 290493., 269730., 44.2, 29.19, 15.01, 14110., 79.17, 
  1.9116209*^7, 24.282, 35.4, 11.087, 6.938, 22767.037, 1.3, 127.993, 8.46, 
  34.2, 41.5, "", 2.11, 80.18, 0.851}, {"CHL", "South America", "Chile", 
  "2021-03-20", 925089., 7036., 5672.857, 22180., 93., 86.571, 48392.911, 
  368.065, 296.756, 1160.272, 4.865, 4.529, 1.15, "", "", "", "", "", "", "", 
  "", 76275., 1.0492677*^7, 548.889, 3.99, 62938., 3.292, 0.097, 10.3, 
  "tests performed", 8.484022*^6, 5.603407*^6, 2.880615*^6, 34128., 267400., 
  44.38, 29.31, 15.07, 13988., 79.17, 1.9116209*^7, 24.282, 35.4, 11.087, 
  6.938, 22767.037, 1.3, 127.993, 8.46, 34.2, 41.5, "", 2.11, 80.18, 0.851}, 
 {"CHL", "South America", "Chile", "2021-03-21", 931939., 6850., 5832.714, 
  22279., 99., 86.429, 48751.246, 358.335, 305.119, 1165.451, 5.179, 4.521, 
  1.14, "", "", "", "", "", "", "", "", 76335., 1.0569012*^7, 552.882, 3.993, 
  64107., 3.354, 0.098, 10.2, "tests performed", 8.488044*^6, 5.606253*^6, 
  2.881791*^6, 4022., 267034., 44.4, 29.33, 15.08, 13969., 79.17, 
  1.9116209*^7, 24.282, 35.4, 11.087, 6.938, 22767.037, 1.3, 127.993, 8.46, 
  34.2, 41.5, "", 2.11, 80.18, 0.851}, {"CHL", "South America", "Chile", 
  "2021-03-22", 938094., 6155., 5980.429, 22359., 80., 83.857, 49073.224, 
  321.978, 312.846, 1169.636, 4.185, 4.387, 1.14, "", "", "", "", "", "", "", 
  "", 75880., 1.0644892*^7, 556.852, 3.969, 65094., 3.405, 0.099, 10.1, 
  "tests performed", 8.753853*^6, 5.750146*^6, 3.003707*^6, 265809., 243568., 
  45.79, 30.08, 15.71, 12741., 79.17, 1.9116209*^7, 24.282, 35.4, 11.087, 
  6.938, 22767.037, 1.3, 127.993, 8.46, 34.2, 41.5, "", 2.11, 80.18, 0.851}, 
 {"CHL", "South America", "Chile", "2021-03-23", 942958., 4864., 6025.143, 
  22384., 25., 85., 49327.667, 254.444, 315.185, 1170.943, 1.308, 4.446, 
  1.13, "", "", "", "", "", "", "", "", 54615., 1.0699507*^7, 559.709, 2.857, 
  66271., 3.467, 0.1, 10., "tests performed", 8.991288*^6, 5.897051*^6, 
  3.094237*^6, 237435., 218948., 47.03, 30.85, 16.19, 11454., 79.17, 
  1.9116209*^7, 24.282, 35.4, 11.087, 6.938, 22767.037, 1.3, 127.993, 8.46, 
  34.2, 41.5, "", 2.11, 80.18, 0.851}, {"CHL", "South America", "Chile", 
  "2021-03-24", 947783., 4825., 6224.429, 22402., 18., 83.714, 49580.071, 
  252.404, 325.61, 1171.885, 0.942, 4.379, 1.12, "", "", "", "", "", "", "", 
  "", 39770., 1.0739277*^7, 561.789, 2.08, 66600., 3.484, 0.102, 9.8, 
  "tests performed", 9.208822*^6, 6.049821*^6, 3.159001*^6, 217534., 197631., 
  48.17, 31.65, 16.53, 10338., 79.17, 1.9116209*^7, 24.282, 35.4, 11.087, 
  6.938, 22767.037, 1.3, 127.993, 8.46, 34.2, 41.5, "", 2.11, 80.18, 0.851}, 
 {"CHL", "South America", "Chile", "2021-03-25", 954843., 7060., 6196.286, 
  22524., 122., 76.571, 49949.391, 369.32, 324.138, 1178.267, 6.382, 4.006, 
  1.12, "", "", "", "", "", "", "", "", 70922., 1.0810199*^7, 565.499, 3.71, 
  66704., 3.489, 0.102, 9.8, "tests performed", 9.420419*^6, 6.206229*^6, 
  3.21419*^6, 211597., 180145., 49.28, 32.47, 16.81, 9424., 79.17, 
  1.9116209*^7, 24.282, 35.4, 11.087, 6.938, 22767.037, 1.3, 127.993, 8.46, 
  34.2, 41.5, "", 2.11, 80.18, 0.851}, {"CHL", "South America", "Chile", 
  "2021-03-26", 962321., 7478., 6324., 22587., 63., 71.429, 50340.577, 
  391.186, 330.819, 1181.563, 3.296, 3.737, 1.12, "", "", "", "", "", "", "", 
  "", 77308., 1.0887507*^7, 569.543, 4.044, 67301., 3.521, 0.104, 9.6, 
  "tests performed", 9.637354*^6, 6.372094*^6, 3.26526*^6, 216935., 169637., 
  50.41, 33.33, 17.08, 8874., 79.17, 1.9116209*^7, 24.282, 35.4, 11.087, 
  6.938, 22767.037, 1.3, 127.993, 8.46, 34.2, 41.5, "", 2.11, 80.18, 0.851}, 
 {"CHL", "South America", "Chile", "2021-03-27", 969913., 7592., 6403.429, 
  22653., 66., 67.571, 50737.727, 397.15, 334.974, 1185.015, 3.453, 3.535, 
  1.11, "", "", "", "", "", "", "", "", 79262., 1.0966769*^7, 573.69, 4.146, 
  67727., 3.543, 0.108, 9.3, "tests performed", 9.652973*^6, 6.384965*^6, 
  3.268008*^6, 15619., 166993., 50.5, 33.4, 17.1, 8736., 79.17, 1.9116209*^7, 
  24.282, 35.4, 11.087, 6.938, 22767.037, 1.3, 127.993, 8.46, 34.2, 41.5, "", 
  2.11, 80.18, 0.851}, {"CHL", "South America", "Chile", "2021-03-28", 
  977243., 7330., 6472., 22754., 101., 67.857, 51121.172, 383.444, 338.561, 
  1190.299, 5.283, 3.55, 1.11, "", "", "", "", "", "", "", "", 78444., 
  1.1045213*^7, 577.793, 4.104, 68029., 3.559, 0.112, 8.9, "tests performed", 
  9.654364*^6, 6.385934*^6, 3.26843*^6, 1391., 166617., 50.5, 33.41, 17.1, 
  8716., 79.17, 1.9116209*^7, 24.282, 35.4, 11.087, 6.938, 22767.037, 1.3, 
  127.993, 8.46, 34.2, 41.5, "", 2.11, 80.18, 0.851}, 
 {"CHL", "South America", "Chile", "2021-03-29", 984484., 7241., 6627.143, 
  23070., 316., 101.571, 51499.96, 378.788, 346.677, 1206.829, 16.53, 5.313, 
  1.11, "", "", "", "", "", "", "", "", 75958., 1.1121171*^7, 581.767, 3.973, 
  68040., 3.559, 0.113, 8.8, "tests performed", 9.920526*^6, 6.536652*^6, 
  3.383874*^6, 266162., 166668., 51.9, 34.19, 17.7, 8719., 79.17, 
  1.9116209*^7, 24.282, 35.4, 11.087, 6.938, 22767.037, 1.3, 127.993, 8.46, 
  34.2, 41.5, "", 2.11, 80.18, 0.851}, {"CHL", "South America", "Chile", 
  "2021-03-30", 989492., 5008., 6647.714, 23107., 37., 103.286, 51761.937, 
  261.977, 347.753, 1208.765, 1.936, 5.403, 1.1, "", "", "", "", "", "", "", 
  "", 46387., 1.1167558*^7, 584.193, 2.427, 66864., 3.498, 0.116, 8.6, 
  "tests performed", 1.0198288*^7, 6.669854*^6, 3.528434*^6, 277762., 
  172429., 53.35, 34.89, 18.46, 9020., 79.17, 1.9116209*^7, 24.282, 35.4, 
  11.087, 6.938, 22767.037, 1.3, 127.993, 8.46, 34.2, 41.5, "", 2.11, 80.18, 
  0.851}, {"CHL", "South America", "Chile", "2021-03-31", 995538., 6046., 
  6822.143, 23135., 28., 104.714, 52078.213, 316.276, 356.877, 1210.229, 
  1.465, 5.478, 1.09, "", "", "", "", "", "", "", "", 41827., 1.1209385*^7, 
  586.381, 2.188, 67158., 3.513, 0.117, 8.5, "tests performed", 1.0477922*^7, 
  6.796356*^6, 3.681566*^6, 279634., 181300., 54.81, 35.55, 19.26, 9484., 
  79.17, 1.9116209*^7, 24.282, 35.4, 11.087, 6.938, 22767.037, 1.3, 127.993, 
  8.46, 34.2, 41.5, "", 2.11, 80.18, 0.851}, {"CHL", "South America", 
  "Chile", "2021-04-01", 1.003406*^6, 7868., 6937.571, 23328., 193., 114.857, 
  52489.801, 411.588, 362.916, 1220.326, 10.096, 6.008, 1.08, "", "", "", "", 
  "", "", "", "", 69121., 1.1278506*^7, 589.997, 3.616, 66901., 3.5, 0.118, 
  8.5, "tests performed", 1.0780634*^7, 6.93065*^6, 3.849984*^6, 302712., 
  194316., 56.4, 36.26, 20.14, 10165., 79.17, 1.9116209*^7, 24.282, 35.4, 
  11.087, 6.938, 22767.037, 1.3, 127.993, 8.46, 34.2, 41.5, "", 2.11, 80.18, 
  0.851}, {"CHL", "South America", "Chile", "2021-04-02", 1.011485*^6, 8079., 
  7023.429, 23421., 93., 119.143, 52912.426, 422.626, 367.407, 1225.191, 
  4.865, 6.233, 1.07, "", "", "", "", "", "", "", "", 73543., 1.1352049*^7, 
  593.844, 3.847, 66363., 3.472, 0.125, 8., "tests performed", 1.0787656*^7, 
  6.932497*^6, 3.855159*^6, 7022., 164329., 56.43, 36.27, 20.17, 8596., 
  79.17, 1.9116209*^7, 24.282, 35.4, 11.087, 6.938, 22767.037, 1.3, 127.993, 
  8.46, 34.2, 41.5, "", 2.11, 80.18, 0.851}, {"CHL", "South America", 
  "Chile", "2021-04-03", 1.019478*^6, 7993., 7080.714, 23524., 103., 124.429, 
  53330.553, 418.127, 370.404, 1230.579, 5.388, 6.509, 1.06, "", "", "", "", 
  "", "", "", "", 70458., 1.1422507*^7, 597.53, 3.686, 65105., 3.406, 0.128, 
  7.8, "tests performed", 1.0790876*^7, 6.934372*^6, 3.856504*^6, 3220., 
  162558., 56.45, 36.27, 20.17, 8504., 79.17, 1.9116209*^7, 24.282, 35.4, 
  11.087, 6.938, 22767.037, 1.3, 127.993, 8.46, 34.2, 41.5, "", 2.11, 80.18, 
  0.851}, {"CHL", "South America", "Chile", "2021-04-04", 1.026785*^6, 7307., 
  7077.429, 23644., 120., 127.143, 53712.794, 382.241, 370.232, 1236.856, 
  6.277, 6.651, 1.05, "", "", "", "", "", "", "", "", 69095., 1.1491602*^7, 
  601.144, 3.614, 63770., 3.336, 0.129, 7.8, "tests performed", 1.0791994*^7, 
  6.935029*^6, 3.856965*^6, 1118., 162519., 56.45, 36.28, 20.18, 8502., 
  79.17, 1.9116209*^7, 24.282, 35.4, 11.087, 6.938, 22767.037, 1.3, 127.993, 
  8.46, 34.2, 41.5, "", 2.11, 80.18, 0.851}, {"CHL", "South America", 
  "Chile", "2021-04-05", 1.032612*^6, 5827., 6875.429, 23677., 33., 86.714, 
  54017.614, 304.82, 359.665, 1238.582, 1.726, 4.536, 1.04, "", "", "", "", 
  "", "", "", "", 45821., 1.1537423*^7, 603.541, 2.397, 59465., 3.111, 0.13, 
  7.7, "tests performed", 1.1076153*^7, 7.014495*^6, 4.061658*^6, 284159., 
  165090., 57.94, 36.69, 21.25, 8636., 81.94, 1.9116209*^7, 24.282, 35.4, 
  11.087, 6.938, 22767.037, 1.3, 127.993, 8.46, 34.2, 41.5, "", 2.11, 80.18, 
  0.851}, {"CHL", "South America", "Chile", "2021-04-06", 1.03778*^6, 5168., 
  6898.286, 23734., 57., 89.571, 54287.961, 270.346, 360.861, 1241.564, 
  2.982, 4.686, 1.04, "", "", "", "", "", "", "", "", 35604., 1.1573027*^7, 
  605.404, 1.863, 57924., 3.03, 0.13, 7.7, "tests performed", 1.1315133*^7, 
  7.106984*^6, 4.208149*^6, 238980., 159549., 59.19, 37.18, 22.01, 8346., 
  81.94, 1.9116209*^7, 24.282, 35.4, 11.087, 6.938, 22767.037, 1.3, 127.993, 
  8.46, 34.2, 41.5, "", 2.11, 80.18, 0.851}, {"CHL", "South America", 
  "Chile", "2021-04-07", 1.043022*^6, 5242., 6783.429, 23796., 62., 94.429, 
  54562.178, 274.218, 354.852, 1244.807, 3.243, 4.94, 1.04, "", "", "", "", 
  "", "", "", "", 30671., 1.1603698*^7, 607.008, 1.604, 56330., 2.947, 0.13, 
  7.7, "tests performed", 1.1547713*^7, 7.201319*^6, 4.346394*^6, 232580., 
  152827., 60.41, 37.67, 22.74, 7995., 81.94, 1.9116209*^7, 24.282, 35.4, 
  11.087, 6.938, 22767.037, 1.3, 127.993, 8.46, 34.2, 41.5, "", 2.11, 80.18, 
  0.851}, {"CHL", "South America", "Chile", "2021-04-08", 1.05127*^6, 8248., 
  6837.714, 23979., 183., 93., 54993.644, 431.466, 357.692, 1254.381, 9.573, 
  4.865, 1.05, "", "", "", "", "", "", "", "", 70204., 1.1673902*^7, 610.681, 
  3.672, 56485., 2.955, 0.13, 7.7, "tests performed", 1.1786582*^7, 
  7.277554*^6, 4.509028*^6, 238869., 143707., 61.66, 38.07, 23.59, 7518., 
  81.94, 1.9116209*^7, 24.282, 35.4, 11.087, 6.938, 22767.037, 1.3, 127.993, 
  8.46, 34.2, 41.5, "", 2.11, 80.18, 0.851}, {"CHL", "South America", 
  "Chile", "2021-04-09", 1.060421*^6, 9151., 6990.857, 24108., 129., 98.143, 
  55472.348, 478.704, 365.703, 1261.129, 6.748, 5.134, 1.05, "", "", "", "", 
  "", "", "", "", 77899., 1.1751801*^7, 614.756, 4.075, 57107., 2.987, 0.124, 
  8.1, "tests performed", 1.2004887*^7, 7.347903*^6, 4.656984*^6, 218305., 
  173890., 62.8, 38.44, 24.36, 9096., 81.94, 1.9116209*^7, 24.282, 35.4, 
  11.087, 6.938, 22767.037, 1.3, 127.993, 8.46, 34.2, 41.5, "", 2.11, 80.18, 
  0.851}, {"CHL", "South America", "Chile", "2021-04-10", 1.068522*^6, 8101., 
  7006.286, 24213., 105., 98.429, 55896.125, 423.776, 366.51, 1266.621, 
  5.493, 5.149, 1.04, "", "", "", "", "", "", "", "", 73833., 1.1825634*^7, 
  618.618, 3.862, 57590., 3.013, 0.121, 8.3, "tests performed", 1.20308*^7, 
  7.358995*^6, 4.671805*^6, 25913., 177132., 62.94, 38.5, 24.44, 9266., 
  81.94, 1.9116209*^7, 24.282, 35.4, 11.087, 6.938, 22767.037, 1.3, 127.993, 
  8.46, 34.2, 41.5, "", 2.11, 80.18, 0.851}, {"CHL", "South America", 
  "Chile", "2021-04-11", 1.076499*^6, 7977., 7102., 24346., 133., 100.286, 
  56313.414, 417.29, 371.517, 1273.579, 6.957, 5.246, 1.03, "", "", "", "", 
  "", "", "", "", 72297., 1.1897931*^7, 622.4, 3.782, 58047., 3.037, 0.117, 
  8.5, "tests performed", 1.2033242*^7, 7.360082*^6, 4.67316*^6, 2442., 
  177321., 62.95, 38.5, 24.45, 9276., 81.94, 1.9116209*^7, 24.282, 35.4, 
  11.087, 6.938, 22767.037, 1.3, 127.993, 8.46, 34.2, 41.5, "", 2.11, 80.18, 
  0.851}, {"CHL", "South America", "Chile", "2021-04-12", 1.08292*^6, 6421., 
  7186.857, 24483., 137., 115.143, 56649.307, 335.893, 375.956, 1280.746, 
  7.167, 6.023, 1.02, "", "", "", "", "", "", "", "", 73293., 1.1971224*^7, 
  626.234, 3.834, 61972., 3.242, 0.115, 8.7, "tests performed", 1.2269464*^7, 
  7.437683*^6, 4.831781*^6, 236222., 170473., 64.18, 38.91, 25.28, 8918., 
  81.94, 1.9116209*^7, 24.282, 35.4, 11.087, 6.938, 22767.037, 1.3, 127.993, 
  8.46, 34.2, 41.5, "", 2.11, 80.18, 0.851}, {"CHL", "South America", 
  "Chile", "2021-04-13", 1.08871*^6, 5790., 7275.714, 24518., 35., 112., 
  56952.192, 302.884, 380.604, 1282.576, 1.831, 5.859, 1.01, "", "", "", "", 
  "", "", "", "", 49904., 1.2021128*^7, 628.845, 2.611, 64014., 3.349, 0.113, 
  8.8, "tests performed", 1.2503736*^7, 7.512096*^6, 4.99164*^6, 234272., 
  169800., 65.41, 39.3, 26.11, 8883., 81.94, 1.9116209*^7, 24.282, 35.4, 
  11.087, 6.938, 22767.037, 1.3, 127.993, 8.46, 34.2, 41.5, "", 2.11, 80.18, 
  0.851}, {"CHL", "South America", "Chile", "2021-04-14", 1.094267*^6, 5557., 
  7320.714, 24548., 30., 107.429, 57242.887, 290.696, 382.958, 1284.146, 
  1.569, 5.62, 1., "", "", "", "", "", "", "", "", 36705., 1.2057833*^7, 
  630.765, 1.92, 64876., 3.394, 0.112, 8.9, "tests performed", 1.273192*^7, 
  7.590813*^6, 5.141107*^6, 228184., 169172., 66.6, 39.71, 26.89, 8850., 
  81.94, 1.9116209*^7, 24.282, 35.4, 11.087, 6.938, 22767.037, 1.3, 127.993, 
  8.46, 34.2, 41.5, "", 2.11, 80.18, 0.851}, {"CHL", "South America", 
  "Chile", "2021-04-15", 1.101698*^6, 7431., 7204., 24766., 218., 112.429, 
  57631.615, 388.728, 376.853, 1295.55, 11.404, 5.881, 0.99, "", "", "", "", 
  "", "", "", "", 70821., 1.2128654*^7, 634.47, 3.705, 64965., 3.398, 0.111, 
  9., "tests performed", 1.2937397*^7, 7.652364*^6, 5.285033*^6, 205477., 
  164402., 67.68, 40.03, 27.65, 8600., 81.94, 1.9116209*^7, 24.282, 35.4, 
  11.087, 6.938, 22767.037, 1.3, 127.993, 8.46, 34.2, 41.5, "", 2.11, 80.18, 
  0.851}, {"CHL", "South America", "Chile", "2021-04-16", 1.109311*^6, 7613., 
  6984.286, 24923., 157., 116.429, 58029.864, 398.248, 365.359, 1303.763, 
  8.213, 6.091, 0.98, "", "", "", "", "", "", "", "", 77375., 1.2206029*^7, 
  638.517, 4.048, 64890., 3.395, 0.111, 9., "tests performed", 1.3127776*^7, 
  7.710147*^6, 5.417629*^6, 190379., 160413., 68.67, 40.33, 28.34, 8391., 
  81.94, 1.9116209*^7, 24.282, 35.4, 11.087, 6.938, 22767.037, 1.3, 127.993, 
  8.46, 34.2, 41.5, "", 2.11, 80.18, 0.851}, {"CHL", "South America", 
  "Chile", "2021-04-17", 1.117348*^6, 8037., 6975.143, 25055., 132., 120.286, 
  58450.292, 420.429, 364.881, 1310.668, 6.905, 6.292, 0.98, "", "", "", "", 
  "", "", "", "", 72806., 1.2278835*^7, 642.326, 3.809, 64743., 3.387, 0.108, 
  9.3, "tests performed", 1.314993*^7, 7.717967*^6, 5.431963*^6, 22154., 
  159876., 68.79, 40.37, 28.42, 8363., 81.94, 1.9116209*^7, 24.282, 35.4, 
  11.087, 6.938, 22767.037, 1.3, 127.993, 8.46, 34.2, 41.5, "", 2.11, 80.18, 
  0.851}, {"CHL", "South America", "Chile", "2021-04-18", 1.124718*^6, 7370., 
  6888.429, 25177., 122., 118.714, 58835.829, 385.537, 360.345, 1317.05, 
  6.382, 6.21, 0.98, "", "", "", "", "", "", "", "", 74989., 1.2353824*^7, 
  646.249, 3.923, 65128., 3.407, 0.108, 9.3, "tests performed", 1.3152544*^7, 
  7.718827*^6, 5.433717*^6, 2614., 159900., 68.8, 40.38, 28.42, 8365., 81.94, 
  1.9116209*^7, 24.282, 35.4, 11.087, 6.938, 22767.037, 1.3, 127.993, 8.46, 
  34.2, 41.5, "", 2.11, 80.18, 0.851}, {"CHL", "South America", "Chile", 
  "2021-04-19", 1.13134*^6, 6622., 6917.143, 25277., 100., 113.429, 
  59182.236, 346.408, 361.847, 1322.281, 5.231, 5.934, 0.97, "", "", "", "", 
  "", "", "", "", 72839., 1.2426663*^7, 650.059, 3.81, 65063., 3.404, 0.108, 
  9.3, "tests performed", 1.3344626*^7, 7.762505*^6, 5.582121*^6, 192082., 
  153595., 69.81, 40.61, 29.2, 8035., 81.94, 1.9116209*^7, 24.282, 35.4, 
  11.087, 6.938, 22767.037, 1.3, 127.993, 8.46, 34.2, 41.5, "", 2.11, 80.18, 
  0.851}, {"CHL", "South America", "Chile", "2021-04-20", 1.136189*^6, 4849., 
  6782.714, 25317., 40., 114.143, 59435.895, 253.659, 354.815, 1324.373, 
  2.092, 5.971, 0.96, "", "", "", "", "", "", "", "", 45505., 1.2472168*^7, 
  652.439, 2.38, 64434., 3.371, 0.108, 9.3, "tests performed", 1.3530379*^7, 
  7.801459*^6, 5.72892*^6, 185753., 146663., 70.78, 40.81, 29.97, 7672., 
  81.94, 1.9116209*^7, 24.282, 35.4, 11.087, 6.938, 22767.037, 1.3, 127.993, 
  8.46, 34.2, 41.5, "", 2.11, 80.18, 0.851}, {"CHL", "South America", 
  "Chile", "2021-04-21", 1.141403*^6, 5214., 6733.714, 25353., 36., 115., 
  59708.648, 272.753, 352.252, 1326.257, 1.883, 6.016, 0.96, "", "", "", "", 
  "", "", "", "", 36128., 1.2508296*^7, 654.329, 1.89, 64352., 3.366, 0.108, 
  9.3, "tests performed", 1.3706193*^7, 7.832454*^6, 5.873739*^6, 175814., 
  139182., 71.7, 40.97, 30.73, 7281., 81.94, 1.9116209*^7, 24.282, 35.4, 
  11.087, 6.938, 22767.037, 1.3, 127.993, 8.46, 34.2, 41.5, "", 2.11, 80.18, 
  0.851}, {"CHL", "South America", "Chile", "2021-04-22", 1.14832*^6, 6917., 
  6660.286, 25532., 179., 109.429, 60070.488, 361.84, 348.41, 1335.62, 9.364, 
  5.724, 0.95, "", "", "", "", "", "", "", "", 66267., 1.2574563*^7, 657.796, 
  3.467, 63701., 3.332, 0.108, 9.3, "tests performed", 1.3905535*^7, 
  7.888631*^6, 6.016904*^6, 199342., 138305., 72.74, 41.27, 31.48, 7235., 
  81.94, 1.9116209*^7, 24.282, 35.4, 11.087, 6.938, 22767.037, 1.3, 127.993, 
  8.46, 34.2, 41.5, "", 2.11, 80.18, 0.851}, {"CHL", "South America", 
  "Chile", "2021-04-23", 1.155902*^6, 7582., 6655.857, 25641., 109., 102.571, 
  60467.115, 396.627, 348.179, 1341.322, 5.702, 5.366, 0.94, "", "", "", "", 
  "", "", "", "", 69461., 1.2644024*^7, 661.429, 3.634, 62571., 3.273, 0.108, 
  9.3, "tests performed", 1.4088345*^7, 7.928361*^6, 6.159984*^6, 182810., 
  137224., 73.7, 41.47, 32.22, 7178., 81.94, 1.9116209*^7, 24.282, 35.4, 
  11.087, 6.938, 22767.037, 1.3, 127.993, 8.46, 34.2, 41.5, "", 2.11, 80.18, 
  0.851}, {"CHL", "South America", "Chile", "2021-04-24", 1.162811*^6, 6909., 
  6494.714, 25742., 101., 98.143, 60828.536, 361.421, 339.749, 1346.606, 
  5.283, 5.134, 0.94, "", "", "", "", "", "", "", "", 65303., 1.2709327*^7, 
  664.846, 3.416, 61499., 3.217, 0.108, 9.3, "tests performed", 1.4105917*^7, 
  7.934069*^6, 6.171848*^6, 17572., 136570., 73.79, 41.5, 32.29, 7144., 
  81.94, 1.9116209*^7, 24.282, 35.4, 11.087, 6.938, 22767.037, 1.3, 127.993, 
  8.46, 34.2, 41.5, "", 2.11, 80.18, 0.851}, {"CHL", "South America", 
  "Chile", "2021-04-25", 1.169536*^6, 6725., 6402.571, 25856., 114., 97., 
  61180.331, 351.796, 334.929, 1352.569, 5.964, 5.074, 0.94, "", "", "", "", 
  "", "", "", "", 67932., 1.2777259*^7, 668.399, 3.554, 60491., 3.164, 0.107, 
  9.3, "tests performed", 1.4106955*^7, 7.93442*^6, 6.172535*^6, 1038., 
  136344., 73.8, 41.51, 32.29, 7132., 81.94, 1.9116209*^7, 24.282, 35.4, 
  11.087, 6.938, 22767.037, 1.3, 127.993, 8.46, 34.2, 41.5, "", 2.11, 80.18, 
  0.851}, {"CHL", "South America", "Chile", "2021-04-26", 1.175614*^6, 6078., 
  6324.857, 25975., 119., 99.714, 61498.281, 317.95, 330.864, 1358.795, 
  6.225, 5.216, 0.94, "", "", "", "", "", "", "", "", 69029., 1.2846288*^7, 
  672.01, 3.611, 59946., 3.136, 0.105, 9.5, "tests performed", 1.4302627*^7, 
  7.977288*^6, 6.325339*^6, 195672., 136857., 74.82, 41.73, 33.09, 7159., 
  84.72, 1.9116209*^7, 24.282, 35.4, 11.087, 6.938, 22767.037, 1.3, 127.993, 
  8.46, 34.2, 41.5, "", 2.11, 80.18, 0.851}, {"CHL", "South America", 
  "Chile", "2021-04-27", 1.179772*^6, 4158., 6226.143, 26020., 45., 100.429, 
  61715.793, 217.512, 325.7, 1361.149, 2.354, 5.254, 0.93, "", "", "", "", 
  "", "", "", "", 38690., 1.2884978*^7, 674.034, 2.024, 58973., 3.085, 0.105, 
  9.5, "tests performed", 1.4472932*^7, 8.016112*^6, 6.45682*^6, 170305., 
  134650., 75.71, 41.93, 33.78, 7044., 84.72, 1.9116209*^7, 24.282, 35.4, 
  11.087, 6.938, 22767.037, 1.3, 127.993, 8.46, 34.2, 41.5, "", 2.11, 80.18, 
  0.851}, {"CHL", "South America", "Chile", "2021-04-28", 1.184271*^6, 4499., 
  6124., 26073., 53., 102.857, 61951.143, 235.35, 320.356, 1363.921, 2.773, 
  5.381, 0.93, "", "", "", "", "", "", "", "", 31603., 1.2916581*^7, 675.687, 
  1.653, 58326., 3.051, 0.104, 9.6, "tests performed", 1.4641172*^7, 
  8.05946*^6, 6.581712*^6, 168240., 133568., 76.59, 42.16, 34.43, 6987., 
  84.72, 1.9116209*^7, 24.282, 35.4, 11.087, 6.938, 22767.037, 1.3, 127.993, 
  8.46, 34.2, 41.5, "", 2.11, 80.18, 0.851}, {"CHL", "South America", 
  "Chile", "2021-04-29", 1.190991*^6, 6720., 6095.857, 26247., 174., 102.143, 
  62302.677, 351.534, 318.884, 1373.023, 9.102, 5.343, 0.93, "", "", "", "", 
  "", "", "", "", 63239., 1.297982*^7, 678.996, 3.308, 57894., 3.029, 0.103, 
  9.7, "tests performed", 1.4795854*^7, 8.090171*^6, 6.705683*^6, 154682., 
  127188., 77.4, 42.32, 35.08, 6653., 84.72, 1.9116209*^7, 24.282, 35.4, 
  11.087, 6.938, 22767.037, 1.3, 127.993, 8.46, 34.2, 41.5, "", 2.11, 80.18, 
  0.851}, {"CHL", "South America", "Chile", "2021-04-30", 1.198245*^6, 7254., 
  6049., 26353., 106., 101.714, 62682.146, 379.469, 316.433, 1378.568, 5.545, 
  5.321, 0.92, "", "", "", "", "", "", "", "", 71802., 1.3051622*^7, 682.752, 
  3.756, 58228., 3.046, 0.102, 9.8, "tests performed", 1.4883194*^7, 
  8.140777*^6, 6.742417*^6, 87340., 113550., 77.86, 42.59, 35.27, 5940., 
  84.72, 1.9116209*^7, 24.282, 35.4, 11.087, 6.938, 22767.037, 1.3, 127.993, 
  8.46, 34.2, 41.5, "", 2.11, 80.18, 0.851}, {"CHL", "South America", 
  "Chile", "2021-05-01", 1.203755*^6, 5510., 5849.143, 26457., 104., 102.143, 
  62970.383, 288.237, 305.978, 1384.009, 5.44, 5.343, 0.92, "", "", "", "", 
  "", "", "", "", 64363., 1.3115985*^7, 686.119, 3.367, 58094., 3.039, 0.102, 
  9.8, "tests performed", 1.4885449*^7, 8.141832*^6, 6.743617*^6, 2255., 
  111362., 77.87, 42.59, 35.28, 5826., 84.72, 1.9116209*^7, 24.282, 35.4, 
  11.087, 6.938, 22767.037, 1.3, 127.993, 8.46, 34.2, 41.5, "", 2.11, 80.18, 
  0.851}, {"CHL", "South America", "Chile", "2021-05-02", 1.21092*^6, 7165., 
  5912., 26561., 104., 100.714, 63345.196, 374.813, 309.266, 1389.449, 5.44, 
  5.269, 0.92, "", "", "", "", "", "", "", "", 66725., 1.318271*^7, 689.609, 
  3.49, 57922., 3.03, 0.099, 10.1, "tests performed", 1.4886903*^7, 
  8.142627*^6, 6.744276*^6, 1454., 111421., 77.88, 42.6, 35.28, 5829., 84.72, 
  1.9116209*^7, 24.282, 35.4, 11.087, 6.938, 22767.037, 1.3, 127.993, 8.46, 
  34.2, 41.5, "", 2.11, 80.18, 0.851}, {"CHL", "South America", "Chile", 
  "2021-05-03", 1.215815*^6, 4895., 5743., 26659., 98., 97.714, 63601.261, 
  256.065, 300.426, 1394.576, 5.127, 5.112, 0.92, "", "", "", "", "", "", "", 
  "", 60737., 1.3243447*^7, 692.786, 3.177, 56737., 2.968, 0.1, 10., 
  "tests performed", 1.5038047*^7, 8.218443*^6, 6.819604*^6, 151144., 
  105060., 78.67, 42.99, 35.67, 5496., 78.24, 1.9116209*^7, 24.282, 35.4, 
  11.087, 6.938, 22767.037, 1.3, 127.993, 8.46, 34.2, 41.5, "", 2.11, 80.18, 
  0.851}, {"CHL", "South America", "Chile", "2021-05-04", 1.219064*^6, 3249., 
  5613.143, 26696., 37., 96.571, 63771.222, 169.96, 293.633, 1396.511, 1.936, 
  5.052, 0.92, "", "", "", "", "", "", "", "", 29850., 1.3273297*^7, 694.348, 
  1.562, 55474., 2.902, 0.098, 10.2, "tests performed", 1.5206849*^7, 
  8.299304*^6, 6.907545*^6, 168802., 104845., 79.55, 43.42, 36.13, 5485., 
  78.24, 1.9116209*^7, 24.282, 35.4, 11.087, 6.938, 22767.037, 1.3, 127.993, 
  8.46, 34.2, 41.5, "", 2.11, 80.18, 0.851}, {"CHL", "South America", 
  "Chile", "2021-05-05", 1.222949*^6, 3885., 5525.429, 26726., 30., 93.286, 
  63974.452, 203.231, 289.044, 1398.081, 1.569, 4.88, 0.93, "", "", "", "", 
  "", "", "", "", 30531., 1.3303828*^7, 695.945, 1.597, 55321., 2.894, 0.098, 
  10.2, "tests performed", 1.5381135*^7, 8.380633*^6, 7.000502*^6, 174286., 
  105709., 80.46, 43.84, 36.62, 5530., 78.24, 1.9116209*^7, 24.282, 35.4, 
  11.087, 6.938, 22767.037, 1.3, 127.993, 8.46, 34.2, 41.5, "", 2.11, 80.18, 
  0.851}, {"CHL", "South America", "Chile", "2021-05-06", 1.229248*^6, 6299., 
  5465.286, 26895., 169., 92.571, 64303.963, 329.511, 285.898, 1406.921, 
  8.841, 4.843, 0.94, "", "", "", "", "", "", "", "", 62816., 1.3366644*^7, 
  699.231, 3.286, 55261., 2.891, 0.097, 10.3, "tests performed", 
  1.5538607*^7, 8.462026*^6, 7.076581*^6, 157472., 106108., 81.28, 44.27, 
  37.02, 5551., 78.24, 1.9116209*^7, 24.282, 35.4, 11.087, 6.938, 22767.037, 
  1.3, 127.993, 8.46, 34.2, 41.5, "", 2.11, 80.18, 0.851}, 
 {"CHL", "South America", "Chile", "2021-05-07", 1.235778*^6, 6530., 
  5361.857, 27004., 109., 93., 64645.558, 341.595, 280.487, 1412.623, 5.702, 
  4.865, 0.94, "", "", "", "", "", "", "", "", 65470., 1.3432114*^7, 702.656, 
  3.425, 54356., 2.843, 0.096, 10.4, "tests performed", 1.5685465*^7, 
  8.545537*^6, 7.139928*^6, 146858., 114610., 82.05, 44.7, 37.35, 5995., 
  78.24, 1.9116209*^7, 24.282, 35.4, 11.087, 6.938, 22767.037, 1.3, 127.993, 
  8.46, 34.2, 41.5, "", 2.11, 80.18, 0.851}, {"CHL", "South America", 
  "Chile", "2021-05-08", 1.241976*^6, 6198., 5460.143, 27101., 97., 92., 
  64969.786, 324.227, 285.629, 1417.697, 5.074, 4.813, 0.95, "", "", "", "", 
  "", "", "", "", 62995., 1.3495109*^7, 705.951, 3.295, 54161., 2.833, 0.095, 
  10.5, "tests performed", 1.571087*^7, 8.56282*^6, 7.14805*^6, 25405., 
  117917., 82.19, 44.79, 37.39, 6168., 78.24, 1.9116209*^7, 24.282, 35.4, 
  11.087, 6.938, 22767.037, 1.3, 127.993, 8.46, 34.2, 41.5, "", 2.11, 80.18, 
  0.851}, {"CHL", "South America", "Chile", "2021-05-09", 1.247469*^6, 5493., 
  5221.286, 27218., 117., 93.857, 65257.133, 287.348, 273.134, 1423.818, 
  6.12, 4.91, 0.96, "", "", "", "", "", "", "", "", 62044., 1.3557153*^7, 
  709.197, 3.246, 53492., 2.798, 0.097, 10.3, "tests performed", 1.571227*^7, 
  8.563777*^6, 7.148493*^6, 1400., 117910., 82.19, 44.8, 37.39, 6168., 78.24, 
  1.9116209*^7, 24.282, 35.4, 11.087, 6.938, 22767.037, 1.3, 127.993, 8.46, 
  34.2, 41.5, "", 2.11, 80.18, 0.851}, {"CHL", "South America", "Chile", 
  "2021-05-10", 1.252808*^6, 5339., 5284.714, 27318., 100., 94.143, 
  65536.425, 279.292, 276.452, 1429.049, 5.231, 4.925, 0.97, "", "", "", "", 
  "", "", "", "", 66350., 1.3623503*^7, 712.668, 3.471, 54294., 2.84, 0.097, 
  10.3, "tests performed", 1.5885136*^7, 8.666775*^6, 7.218361*^6, 172866., 
  121013., 83.1, 45.34, 37.76, 6330., 78.24, 1.9116209*^7, 24.282, 35.4, 
  11.087, 6.938, 22767.037, 1.3, 127.993, 8.46, 34.2, 41.5, "", 2.11, 80.18, 
  0.851}, {"CHL", "South America", "Chile", "2021-05-11", 1.256546*^6, 3738., 
  5354.571, 27356., 38., 94.286, 65731.966, 195.541, 280.106, 1431.037, 
  1.988, 4.932, 0.98, "", "", "", "", "", "", "", "", 37399., 1.3660902*^7, 
  714.624, 1.956, 55372., 2.897, 0.098, 10.2, "tests performed", 
  1.6076694*^7, 8.773808*^6, 7.302886*^6, 191558., 124264., 84.1, 45.9, 38.2, 
  6500., 78.24, 1.9116209*^7, 24.282, 35.4, 11.087, 6.938, 22767.037, 1.3, 
  127.993, 8.46, 34.2, 41.5, "", 2.11, 80.18, 0.851}, 
 {"CHL", "South America", "Chile", "2021-05-12", 1.260448*^6, 3902., 5357., 
  27384., 28., 94., 65936.086, 204.12, 280.233, 1432.502, 1.465, 4.917, 0.99, 
  "", "", "", "", "", "", "", "", 28402., 1.3689304*^7, 716.11, 1.486, 
  55068., 2.881, 0.098, 10.2, "tests performed", 1.6258961*^7, 8.878288*^6, 
  7.380673*^6, 182267., 125404., 85.05, 46.44, 38.61, 6560., 78.24, 
  1.9116209*^7, 24.282, 35.4, 11.087, 6.938, 22767.037, 1.3, 127.993, 8.46, 
  34.2, 41.5, "", 2.11, 80.18, 0.851}, {"CHL", "South America", "Chile", 
  "2021-05-13", 1.266601*^6, 6153., 5336.143, 27520., 136., 89.286, 
  66257.959, 321.873, 279.142, 1439.616, 7.114, 4.671, 1., "", "", "", "", 
  "", "", "", "", 60976., 1.375028*^7, 719.3, 3.19, 54805., 2.867, 0.099, 
  10.1, "tests performed", 1.6415443*^7, 8.974838*^6, 7.440605*^6, 156482., 
  125262., 85.87, 46.95, 38.92, 6553., 78.24, 1.9116209*^7, 24.282, 35.4, 
  11.087, 6.938, 22767.037, 1.3, 127.993, 8.46, 34.2, 41.5, "", 2.11, 80.18, 
  0.851}, {"CHL", "South America", "Chile", "2021-05-14", 1.273516*^6, 6915., 
  5391.143, 27647., 127., 91.857, 66619.694, 361.735, 282.019, 1446.26, 
  6.644, 4.805, 1.02, "", "", "", "", "", "", "", "", 65918., 1.3816198*^7, 
  722.748, 3.448, 54869., 2.87, 0.1, 10., "tests performed", 1.6573827*^7, 
  9.077583*^6, 7.496244*^6, 158384., 126909., 86.7, 47.49, 39.21, 6639., 
  78.24, 1.9116209*^7, 24.282, 35.4, 11.087, 6.938, 22767.037, 1.3, 127.993, 
  8.46, 34.2, 41.5, "", 2.11, 80.18, 0.851}, {"CHL", "South America", 
  "Chile", "2021-05-15", 1.280252*^6, 6736., 5468., 27734., 87., 90.429, 
  66972.065, 352.371, 286.04, 1450.811, 4.551, 4.73, 1.03, "", "", "", "", 
  "", "", "", "", 65312., 1.388151*^7, 726.164, 3.417, 55200., 2.888, 0.102, 
  9.8, "tests performed", 1.6575329*^7, 9.078682*^6, 7.496647*^6, 1502., 
  123494., 86.71, 47.49, 39.22, 6460., 78.24, 1.9116209*^7, 24.282, 35.4, 
  11.087, 6.938, 22767.037, 1.3, 127.993, 8.46, 34.2, 41.5, "", 2.11, 80.18, 
  0.851}, {"CHL", "South America", "Chile", "2021-05-16", 1.286548*^6, 6296., 
  5582.714, 27832., 98., 87.714, 67301.419, 329.354, 292.041, 1455.937, 
  5.127, 4.588, 1.04, "", "", "", "", "", "", "", "", 65886., 1.3947396*^7, 
  729.611, 3.447, 55749., 2.916, 0.103, 9.7, "tests performed", 1.6575763*^7, 
  9.078947*^6, 7.496816*^6, 434., 123356., 86.71, 47.49, 39.22, 6453., 80.09, 
  1.9116209*^7, 24.282, 35.4, 11.087, 6.938, 22767.037, 1.3, 127.993, 8.46, 
  34.2, 41.5, "", 2.11, 80.18, 0.851}, {"CHL", "South America", "Chile", 
  "2021-05-17", 1.292096*^6, 5548., 5612.571, 27934., 102., 88., 67591.644, 
  290.225, 293.603, 1461.273, 5.336, 4.603, 1.05, "", "", "", "", "", "", "", 
  "", 66252., 1.4013648*^7, 733.077, 3.466, 55735., 2.916, 0.104, 9.6, 
  "tests performed", 1.6746707*^7, 9.20325*^6, 7.543457*^6, 170944., 123082., 
  87.6, 48.14, 39.46, 6439., 80.09, 1.9116209*^7, 24.282, 35.4, 11.087, 
  6.938, 22767.037, 1.3, 127.993, 8.46, 34.2, 41.5, "", 2.11, 80.18, 0.851}, 
 {"CHL", "South America", "Chile", "2021-05-18", 1.295862*^6, 3766., 
  5616.571, 27965., 31., 87., 67788.65, 197.006, 293.812, 1462.895, 1.622, 
  4.551, 1.06, "", "", "", "", "", "", "", "", 30228., 1.4043876*^7, 734.658, 
  1.581, 54711., 2.862, 0.105, 9.5, "tests performed", 1.6929333*^7, 
  9.33867*^6, 7.590663*^6, 182626., 121806., 88.56, 48.85, 39.71, 6372., 
  80.09, 1.9116209*^7, 24.282, 35.4, 11.087, 6.938, 22767.037, 1.3, 127.993, 
  8.46, 34.2, 41.5, "", 2.11, 80.18, 0.851}, {"CHL", "South America", 
  "Chile", "2021-05-19", 1.300629*^6, 4767., 5740.143, 27997., 32., 87.571, 
  68038.019, 249.37, 300.276, 1464.569, 1.674, 4.581, 1.06, "", "", "", "", 
  "", "", "", "", 32470., 1.4076346*^7, 736.357, 1.699, 55292., 2.892, 0.106, 
  9.4, "tests performed", 1.7094861*^7, 9.463297*^6, 7.631564*^6, 165528., 
  119414., 89.43, 49.5, 39.92, 6247., 80.09, 1.9116209*^7, 24.282, 35.4, 
  11.087, 6.938, 22767.037, 1.3, 127.993, 8.46, 34.2, 41.5, "", 2.11, 80.18, 
  0.851}, {"CHL", "South America", "Chile", "2021-05-20", 1.308311*^6, 7682., 
  5958.571, 28169., 172., 92.714, 68439.877, 401.858, 311.703, 1473.566, 
  8.998, 4.85, 1.07, "", "", "", "", "", "", "", "", 68721., 1.4145067*^7, 
  739.951, 3.595, 56398., 2.95, 0.105, 9.5, "tests performed", 1.7284433*^7, 
  9.589838*^6, 7.694595*^6, 189572., 124141., 90.42, 50.17, 40.25, 6494., 
  80.09, 1.9116209*^7, 24.282, 35.4, 11.087, 6.938, 22767.037, 1.3, 127.993, 
  8.46, 34.2, 41.5, "", 2.11, 80.18, 0.851}, {"CHL", "South America", 
  "Chile", "2021-05-21", 1.315913*^6, 7602., 6056.714, 28290., 121., 91.857, 
  68837.55, 397.673, 316.837, 1479.896, 6.33, 4.805, 1.07, "", "", "", "", 
  "", "", "", "", 68158., 1.4213225*^7, 743.517, 3.565, 56718., 2.967, 0.111, 
  9., "tests performed", 1.729349*^7, 9.597547*^6, 7.695943*^6, 9057., 
  102809., 90.47, 50.21, 40.26, 5378., 80.09, 1.9116209*^7, 24.282, 35.4, 
  11.087, 6.938, 22767.037, 1.3, 127.993, 8.46, 34.2, 41.5, "", 2.11, 80.18, 
  0.851}, {"CHL", "South America", "Chile", "2021-05-22", 1.323413*^6, 7500., 
  6165.857, 28386., 96., 93.143, 69229.888, 392.337, 322.546, 1484.918, 
  5.022, 4.872, 1.07, "", "", "", "", "", "", "", "", 70401., 1.4283626*^7, 
  747.2, 3.683, 57445., 3.005, 0.11, 9.1, "tests performed", 1.7326006*^7, 
  9.623825*^6, 7.702181*^6, 32516., 107240., 90.64, 50.34, 40.29, 5610., 
  80.09, 1.9116209*^7, 24.282, 35.4, 11.087, 6.938, 22767.037, 1.3, 127.993, 
  8.46, 34.2, 41.5, "", 2.11, 80.18, 0.851}, {"CHL", "South America", 
  "Chile", "2021-05-23", 1.329918*^6, 6505., 6195.714, 28518., 132., 98., 
  69570.175, 340.287, 324.108, 1491.823, 6.905, 5.127, 1.07, "", "", "", "", 
  "", "", "", "", 65339., 1.4348965*^7, 750.618, 3.418, 57367., 3.001, 0.111, 
  9., "tests performed", 1.733028*^7, 9.627513*^6, 7.702767*^6, 4274., 
  107788., 90.66, 50.36, 40.29, 5639., 80.09, 1.9116209*^7, 24.282, 35.4, 
  11.087, 6.938, 22767.037, 1.3, 127.993, 8.46, 34.2, 41.5, "", 2.11, 80.18, 
  0.851}, {"CHL", "South America", "Chile", "2021-05-24", 1.335261*^6, 5343., 
  6166.429, 28548., 30., 87.714, 69849.676, 279.501, 322.576, 1493.392, 
  1.569, 4.588, 1.07, "", "", "", "", "", "", "", "", 43802., 1.4392767*^7, 
  752.909, 2.291, 54160., 2.833, 0.112, 8.9, "tests performed", 1.7566422*^7, 
  9.802873*^6, 7.763549*^6, 236142., 117102., 91.89, 51.28, 40.61, 6126., 
  80.09, 1.9116209*^7, 24.282, 35.4, 11.087, 6.938, 22767.037, 1.3, 127.993, 
  8.46, 34.2, 41.5, "", 2.11, 80.18, 0.851}, {"CHL", "South America", 
  "Chile", "2021-05-25", 1.339421*^6, 4160., 6222.714, 28585., 37., 88.571, 
  70067.292, 217.616, 325.52, 1495.328, 1.936, 4.633, 1.08, "", "", "", "", 
  "", "", "", "", 33538., 1.4426305*^7, 754.663, 1.754, 54633., 2.858, 0.112, 
  8.9, "tests performed", 1.7811686*^7, 9.99173*^6, 7.819956*^6, 245264., 
  126050., 93.18, 52.27, 40.91, 6594., 84.72, 1.9116209*^7, 24.282, 35.4, 
  11.087, 6.938, 22767.037, 1.3, 127.993, 8.46, 34.2, 41.5, "", 2.11, 80.18, 
  0.851}, {"CHL", "South America", "Chile", "2021-05-26", 1.344618*^6, 5197., 
  6284.143, 28624., 39., 89.571, 70339.156, 271.864, 328.734, 1497.368, 2.04, 
  4.686, 1.09, "", "", "", "", "", "", "", "", 32389., 1.4458694*^7, 756.358, 
  1.694, 54621., 2.857, 0.113, 8.8, "tests performed", 1.8039637*^7, 
  1.0171602*^7, 7.868035*^6, 227951., 134968., 94.37, 53.21, 41.16, 7060., 
  84.72, 1.9116209*^7, 24.282, 35.4, 11.087, 6.938, 22767.037, 1.3, 127.993, 
  8.46, 34.2, 41.5, "", 2.11, 80.18, 0.851}, {"CHL", "South America", 
  "Chile", "2021-05-27", 1.352723*^6, 8105., 6344.571, 28809., 185., 91.429, 
  70763.141, 423.986, 331.895, 1507.046, 9.678, 4.783, 1.1, "", "", "", "", 
  "", "", "", "", 70276., 1.452897*^7, 760.034, 3.676, 54843., 2.869, 0.114, 
  8.8, "tests performed", 1.8241689*^7, 1.0337663*^7, 7.904026*^6, 202052., 
  136751., 95.43, 54.08, 41.35, 7154., 84.72, 1.9116209*^7, 24.282, 35.4, 
  11.087, 6.938, 22767.037, 1.3, 127.993, 8.46, 34.2, 41.5, "", 2.11, 80.18, 
  0.851}, {"CHL", "South America", "Chile", "2021-05-28", 1.361381*^6, 8658., 
  6495.429, 28928., 119., 91.143, 71216.055, 452.914, 339.786, 1513.271, 
  6.225, 4.768, 1.1, "", "", "", "", "", "", "", "", 72575., 1.4601545*^7, 
  763.831, 3.797, 55474., 2.902, 0.108, 9.3, "tests performed", 1.8426907*^7, 
  1.0482342*^7, 7.944565*^6, 185218., 161917., 96.39, 54.83, 41.56, 8470., 
  84.72, 1.9116209*^7, 24.282, 35.4, 11.087, 6.938, 22767.037, 1.3, 127.993, 
  8.46, 34.2, 41.5, "", 2.11, 80.18, 0.851}, {"CHL", "South America", 
  "Chile", "2021-05-29", 1.369597*^6, 8216., 6597.714, 29047., 119., 94.429, 
  71645.848, 429.792, 345.137, 1519.496, 6.225, 4.94, 1.1, "", "", "", "", 
  "", "", "", "", 74580., 1.4676125*^7, 767.732, 3.901, 56071., 2.933, "", 
  "", "tests performed", 1.8474101*^7, 1.0523794*^7, 7.950307*^6, 47194., 
  164014., 96.64, 55.05, 41.59, 8580., 84.72, 1.9116209*^7, 24.282, 35.4, 
  11.087, 6.938, 22767.037, 1.3, 127.993, 8.46, 34.2, 41.5, "", 2.11, 80.18, 
  0.851}, {"CHL", "South America", "Chile", "2021-05-30", 1.377507*^6, 7910., 
  6798.429, 29168., 121., 92.857, 72059.633, 413.785, 355.637, 1525.826, 
  6.33, 4.858, 1.1, "", "", "", "", "", "", "", "", 77048., 1.4753173*^7, 
  771.762, 4.031, 57744., 3.021, "", "", "tests performed", 1.8484165*^7, 
  1.0532892*^7, 7.951273*^6, 10064., 164841., 96.69, 55.1, 41.59, 8623., 
  84.72, 1.9116209*^7, 24.282, 35.4, 11.087, 6.938, 22767.037, 1.3, 127.993, 
  8.46, 34.2, 41.5, "", 2.11, 80.18, 0.851}, {"CHL", "South America", 
  "Chile", "2021-05-31", 1.384346*^6, 6839., 7012.143, 29300., 132., 107.429, 
  72417.392, 357.759, 366.817, 1532.731, 6.905, 5.62, 1.09, "", "", "", "", 
  "", "", "", "", 71749., 1.4824922*^7, 775.516, 3.753, 61736., 3.23, "", "", 
  "tests performed", 1.8698789*^7, 1.0688191*^7, 8.01067*^6, 214624., 
  161767., 97.82, 55.91, 41.91, 8462., 84.72, 1.9116209*^7, 24.282, 35.4, 
  11.087, 6.938, 22767.037, 1.3, 127.993, 8.46, 34.2, 41.5, "", 2.11, 80.18, 
  0.851}, {"CHL", "South America", "Chile", "2021-06-01", 1.389357*^6, 5011., 
  7133.714, 29344., 44., 108.429, 72679.526, 262.134, 373.176, 1535.032, 
  2.302, 5.672, 1.08, "", "", "", "", "", "", "", "", 43648., 1.486857*^7, 
  777.799, 2.283, 63181., 3.305, "", "", "tests performed", 1.8918293*^7, 
  1.0836618*^7, 8.091845*^6, 219504., 158087., 98.96, 56.69, 42.33, 8270., 
  84.72, 1.9116209*^7, 24.282, 35.4, 11.087, 6.938, 22767.037, 1.3, 127.993, 
  8.46, 34.2, 41.5, "", 2.11, 80.18, 0.851}, {"CHL", "South America", 
  "Chile", "2021-06-02", 1.394973*^6, 5616., 7193.571, 29385., 41., 108.714, 
  72973.308, 293.782, 376.307, 1537.177, 2.145, 5.687, 1.07, "", "", "", "", 
  "", "", "", "", 39081., 1.4907651*^7, 779.843, 2.044, 64137., 3.355, "", 
  "", "tests performed", 1.9120954*^7, 1.0967881*^7, 8.18619*^6, 202661., 
  154474., 100.02, 57.37, 42.82, 8081., 84.72, 1.9116209*^7, 24.282, 35.4, 
  11.087, 6.938, 22767.037, 1.3, 127.993, 8.46, 34.2, 41.5, "", 2.11, 80.18, 
  0.851}, {"CHL", "South America", "Chile", "2021-06-03", 1.403101*^6, 8128., 
  7196.857, 29598., 213., 112.714, 73398.497, 425.189, 376.479, 1548.32, 
  11.142, 5.896, 1.06, "", "", "", "", "", "", "", "", 73435., 1.4981086*^7, 
  783.685, 3.842, 64588., 3.379, "", "", "tests performed", 1.928316*^7, 
  1.106206*^7, 8.293517*^6, 162206., 148782., 100.87, 57.87, 43.38, 7783., 
  84.72, 1.9116209*^7, 24.282, 35.4, 11.087, 6.938, 22767.037, 1.3, 127.993, 
  8.46, 34.2, 41.5, "", 2.11, 80.18, 0.851}, {"CHL", "South America", 
  "Chile", "2021-06-04", 1.411346*^6, 8245., 7137.857, 29696., 98., 109.714, 
  73829.806, 431.309, 373.393, 1553.446, 5.127, 5.739, 1.06, "", "", "", "", 
  "", "", "", "", 72491., 1.5053577*^7, 787.477, 3.792, 64576., 3.378, "", 
  "", "tests performed", 1.9426101*^7, 1.1137477*^7, 8.39485*^6, 142941., 
  142742., 101.62, 58.26, 43.91, 7467., 84.72, 1.9116209*^7, 24.282, 35.4, 
  11.087, 6.938, 22767.037, 1.3, 127.993, 8.46, 34.2, 41.5, "", 2.11, 80.18, 
  0.851}, {"CHL", "South America", "Chile", "2021-06-05", 1.420266*^6, 8920., 
  7238.429, 29816., 120., 109.857, 74296.426, 466.62, 378.654, 1559.723, 
  6.277, 5.747, 1.06, "", "", "", "", "", "", "", "", 77869., 1.5131446*^7, 
  791.551, 4.073, 65046., 3.403, "", "", "tests performed", 1.9463061*^7, 
  1.1161656*^7, 8.417339*^6, 36960., 141280., 101.81, 58.39, 44.03, 7391., 
  84.72, 1.9116209*^7, 24.282, 35.4, 11.087, 6.938, 22767.037, 1.3, 127.993, 
  8.46, 34.2, 41.5, "", 2.11, 80.18, 0.851}, {"CHL", "South America", 
  "Chile", "2021-06-06", 1.427956*^6, 7690., 7207., 29937., 121., 109.857, 
  74698.702, 402.276, 377.01, 1566.053, 6.33, 5.747, 1.06, "", "", "", "", 
  "", "", "", "", 77462., 1.5208908*^7, 795.603, 4.052, 65105., 3.406, "", 
  "", "tests performed", 1.9467845*^7, 1.1165273*^7, 8.420205*^6, 4784., 
  140526., 101.84, 58.41, 44.05, 7351., 84.72, 1.9116209*^7, 24.282, 35.4, 
  11.087, 6.938, 22767.037, 1.3, 127.993, 8.46, 34.2, 41.5, "", 2.11, 80.18, 
  0.851}, {"CHL", "South America", "Chile", "2021-06-07", 1.434884*^6, 6928., 
  7219.714, 30058., 121., 108.286, 75061.117, 362.415, 377.675, 1572.383, 
  6.33, 5.665, "", "", "", "", "", "", "", "", "", 75405., 1.5284313*^7, 
  799.547, 3.945, 65627., 3.433, "", "", "tests performed", "", "", "", "", 
  "", "", "", "", "", 84.72, 1.9116209*^7, 24.282, 35.4, 11.087, 6.938, 
  22767.037, 1.3, 127.993, 8.46, 34.2, 41.5, "", 2.11, 80.18, 0.851}, 
 {"CHN", "Asia", "China", "2020-01-22", 548., "", "", 17., "", "", 0.381, "", 
  "", 0.012, "", "", "", "", "", "", "", "", "", "", "", "", "", "", "", "", 
  "", "", "", "", "", "", "", "", "", "", "", "", "", 26.39, 1.439323774*^9, 
  147.674, 38.7, 10.641, 5.929, 15308.712, 0.7, 261.899, 9.74, 1.9, 48.4, "", 
  4.34, 76.91, 0.761}, {"CHN", "Asia", "China", "2020-01-23", 641., 93., "", 
  18., 1., "", 0.445, 0.065, "", 0.013, 0.001, "", 3.08, "", "", "", "", "", 
  "", "", "", "", "", "", "", "", "", "", "", "", "", "", "", "", "", "", "", 
  "", "", 44.91, 1.439323774*^9, 147.674, 38.7, 10.641, 5.929, 15308.712, 
  0.7, 261.899, 9.74, 1.9, 48.4, "", 4.34, 76.91, 0.761}, 
 {"CHN", "Asia", "China", "2020-01-24", 918., 277., "", 26., 8., "", 0.638, 
  0.192, "", 0.018, 0.006, "", 3.22, "", "", "", "", "", "", "", "", "", "", 
  "", "", "", "", "", "", "", "", "", "", "", "", "", "", "", "", 44.91, 
  1.439323774*^9, 147.674, 38.7, 10.641, 5.929, 15308.712, 0.7, 261.899, 
  9.74, 1.9, 48.4, "", 4.34, 76.91, 0.761}, {"CHN", "Asia", "China", 
  "2020-01-25", 1401., 483., "", 42., 16., "", 0.973, 0.336, "", 0.029, 
  0.011, "", 3.36, "", "", "", "", "", "", "", "", "", "", "", "", "", "", 
  "", "", "", "", "", "", "", "", "", "", "", "", 47.69, 1.439323774*^9, 
  147.674, 38.7, 10.641, 5.929, 15308.712, 0.7, 261.899, 9.74, 1.9, 48.4, "", 
  4.34, 76.91, 0.761}, {"CHN", "Asia", "China", "2020-01-26", 2067., 666., 
  "", 56., 14., "", 1.436, 0.463, "", 0.039, 0.01, "", 3.41, "", "", "", "", 
  "", "", "", "", "", "", "", "", "", "", "", "", "", "", "", "", "", "", "", 
  "", "", "", 69.91, 1.439323774*^9, 147.674, 38.7, 10.641, 5.929, 15308.712, 
  0.7, 261.899, 9.74, 1.9, 48.4, "", 4.34, 76.91, 0.761}, 
 {"CHN", "Asia", "China", "2020-01-27", 2869., 802., "", 82., 26., "", 1.993, 
  0.557, "", 0.057, 0.018, "", 3.44, "", "", "", "", "", "", "", "", "", "", 
  "", "", "", "", "", "", "", "", "", "", "", "", "", "", "", "", 69.91, 
  1.439323774*^9, 147.674, 38.7, 10.641, 5.929, 15308.712, 0.7, 261.899, 
  9.74, 1.9, 48.4, "", 4.34, 76.91, 0.761}, {"CHN", "Asia", "China", 
  "2020-01-28", 5501., 2632., 707.571, 131., 49., 16.286, 3.822, 1.829, 
  0.492, 0.091, 0.034, 0.011, 3.43, "", "", "", "", "", "", "", "", "", "", 
  "", "", "", "", "", "", "", "", "", "", "", "", "", "", "", "", 69.91, 
  1.439323774*^9, 147.674, 38.7, 10.641, 5.929, 15308.712, 0.7, 261.899, 
  9.74, 1.9, 48.4, "", 4.34, 76.91, 0.761}, {"CHN", "Asia", "China", 
  "2020-01-29", 6077., 576., 789.857, 133., 2., 16.571, 4.222, 0.4, 0.549, 
  0.092, 0.001, 0.012, 3.16, "", "", "", "", "", "", "", "", "", "", "", "", 
  "", "", "", "", "", "", "", "", "", "", "", "", "", "", 69.91, 
  1.439323774*^9, 147.674, 38.7, 10.641, 5.929, 15308.712, 0.7, 261.899, 
  9.74, 1.9, 48.4, "", 4.34, 76.91, 0.761}, {"CHN", "Asia", "China", 
  "2020-01-30", 8131., 2054., 1070., 171., 38., 21.857, 5.649, 1.427, 0.743, 
  0.119, 0.026, 0.015, 2.97, "", "", "", "", "", "", "", "", "", "", "", "", 
  "", "", "", "", "", "", "", "", "", "", "", "", "", "", 69.91, 
  1.439323774*^9, 147.674, 38.7, 10.641, 5.929, 15308.712, 0.7, 261.899, 
  9.74, 1.9, 48.4, "", 4.34, 76.91, 0.761}, {"CHN", "Asia", "China", 
  "2020-01-31", 9790., 1659., 1267.429, 213., 42., 26.714, 6.802, 1.153, 
  0.881, 0.148, 0.029, 0.019, 2.78, "", "", "", "", "", "", "", "", "", "", 
  "", "", "", "", "", "", "", "", "", "", "", "", "", "", "", "", 69.91, 
  1.439323774*^9, 147.674, 38.7, 10.641, 5.929, 15308.712, 0.7, 261.899, 
  9.74, 1.9, 48.4, "", 4.34, 76.91, 0.761}, {"CHN", "Asia", "China", 
  "2020-02-01", 11878., 2088., 1496.714, 259., 46., 31., 8.252, 1.451, 1.04, 
  0.18, 0.032, 0.022, 2.65, "", "", "", "", "", "", "", "", "", "", "", "", 
  "", "", "", "", "", "", "", "", "", "", "", "", "", "", 77.31, 
  1.439323774*^9, 147.674, 38.7, 10.641, 5.929, 15308.712, 0.7, 261.899, 
  9.74, 1.9, 48.4, "", 4.34, 76.91, 0.761}, {"CHN", "Asia", "China", 
  "2020-02-02", 16615., 4737., 2078.286, 361., 102., 43.571, 11.544, 3.291, 
  1.444, 0.251, 0.071, 0.03, 2.54, "", "", "", "", "", "", "", "", "", "", 
  "", "", "", "", "", "", "", "", "", "", "", "", "", "", "", "", 77.31, 
  1.439323774*^9, 147.674, 38.7, 10.641, 5.929, 15308.712, 0.7, 261.899, 
  9.74, 1.9, 48.4, "", 4.34, 76.91, 0.761}, {"CHN", "Asia", "China", 
  "2020-02-03", 19701., 3086., 2404.571, 425., 64., 49., 13.688, 2.144, 
  1.671, 0.295, 0.044, 0.034, 2.35, "", "", "", "", "", "", "", "", "", "", 
  "", "", "", "", "", "", "", "", "", "", "", "", "", "", "", "", 77.31, 
  1.439323774*^9, 147.674, 38.7, 10.641, 5.929, 15308.712, 0.7, 261.899, 
  9.74, 1.9, 48.4, "", 4.34, 76.91, 0.761}, {"CHN", "Asia", "China", 
  "2020-02-04", 23690., 3989., 2598.429, 490., 65., 51.286, 16.459, 2.771, 
  1.805, 0.34, 0.045, 0.036, 2.15, "", "", "", "", "", "", "", "", "", "", 
  "", "", "", "", "", "", "", "", "", "", "", "", "", "", "", "", 77.31, 
  1.439323774*^9, 147.674, 38.7, 10.641, 5.929, 15308.712, 0.7, 261.899, 
  9.74, 1.9, 48.4, "", 4.34, 76.91, 0.761}, {"CHN", "Asia", "China", 
  "2020-02-05", 27419., 3729., 3048.857, 562., 72., 61.286, 19.05, 2.591, 
  2.118, 0.39, 0.05, 0.043, 2.01, "", "", "", "", "", "", "", "", "", "", "", 
  "", "", "", "", "", "", "", "", "", "", "", "", "", "", "", 77.31, 
  1.439323774*^9, 147.674, 38.7, 10.641, 5.929, 15308.712, 0.7, 261.899, 
  9.74, 1.9, 48.4, "", 4.34, 76.91, 0.761}, {"CHN", "Asia", "China", 
  "2020-02-06", 30563., 3144., 3204.571, 632., 70., 65.857, 21.234, 2.184, 
  2.226, 0.439, 0.049, 0.046, 1.81, "", "", "", "", "", "", "", "", "", "", 
  "", "", "", "", "", "", "", "", "", "", "", "", "", "", "", "", 77.31, 
  1.439323774*^9, 147.674, 38.7, 10.641, 5.929, 15308.712, 0.7, 261.899, 
  9.74, 1.9, 48.4, "", 4.34, 76.91, 0.761}, {"CHN", "Asia", "China", 
  "2020-02-07", 34085., 3522., 3470.714, 717., 85., 72., 23.681, 2.447, 
  2.411, 0.498, 0.059, 0.05, 1.69, "", "", "", "", "", "", "", "", "", "", 
  "", "", "", "", "", "", "", "", "", "", "", "", "", "", "", "", 77.31, 
  1.439323774*^9, 147.674, 38.7, 10.641, 5.929, 15308.712, 0.7, 261.899, 
  9.74, 1.9, 48.4, "", 4.34, 76.91, 0.761}, {"CHN", "Asia", "China", 
  "2020-02-08", 36788., 2703., 3558.571, 804., 87., 77.857, 25.559, 1.878, 
  2.472, 0.559, 0.06, 0.054, 1.58, "", "", "", "", "", "", "", "", "", "", 
  "", "", "", "", "", "", "", "", "", "", "", "", "", "", "", "", 77.31, 
  1.439323774*^9, 147.674, 38.7, 10.641, 5.929, 15308.712, 0.7, 261.899, 
  9.74, 1.9, 48.4, "", 4.34, 76.91, 0.761}, {"CHN", "Asia", "China", 
  "2020-02-09", 39800., 3012., 3312.143, 904., 100., 77.571, 27.652, 2.093, 
  2.301, 0.628, 0.069, 0.054, 1.5, "", "", "", "", "", "", "", "", "", "", 
  "", "", "", "", "", "", "", "", "", "", "", "", "", "", "", "", 77.31, 
  1.439323774*^9, 147.674, 38.7, 10.641, 5.929, 15308.712, 0.7, 261.899, 
  9.74, 1.9, 48.4, "", 4.34, 76.91, 0.761}, {"CHN", "Asia", "China", 
  "2020-02-10", 42316., 2516., 3230.714, 1011., 107., 83.714, 29.4, 1.748, 
  2.245, 0.702, 0.074, 0.058, 1.46, "", "", "", "", "", "", "", "", "", "", 
  "", "", "", "", "", "", "", "", "", "", "", "", "", "", "", "", 75.46, 
  1.439323774*^9, 147.674, 38.7, 10.641, 5.929, 15308.712, 0.7, 261.899, 
  9.74, 1.9, 48.4, "", 4.34, 76.91, 0.761}, {"CHN", "Asia", "China", 
  "2020-02-11", 44337., 2021., 2949.571, 1111., 100., 88.714, 30.804, 1.404, 
  2.049, 0.772, 0.069, 0.062, 1.44, "", "", "", "", "", "", "", "", "", "", 
  "", "", "", "", "", "", "", "", "", "", "", "", "", "", "", "", 75.46, 
  1.439323774*^9, 147.674, 38.7, 10.641, 5.929, 15308.712, 0.7, 261.899, 
  9.74, 1.9, 48.4, "", 4.34, 76.91, 0.761}, {"CHN", "Asia", "China", 
  "2020-02-12", 44709., 372., 2470., 1116., 5., 79.143, 31.063, 0.258, 1.716, 
  0.775, 0.003, 0.055, 1.51, "", "", "", "", "", "", "", "", "", "", "", "", 
  "", "", "", "", "", "", "", "", "", "", "", "", "", "", 75.46, 
  1.439323774*^9, 147.674, 38.7, 10.641, 5.929, 15308.712, 0.7, 261.899, 
  9.74, 1.9, 48.4, "", 4.34, 76.91, 0.761}, {"CHN", "Asia", "China", 
  "2020-02-13", 59842., 15133., 4182.714, 1368., 252., 105.143, 41.576, 
  10.514, 2.906, 0.95, 0.175, 0.073, 1.62, "", "", "", "", "", "", "", "", 
  "", "", "", "", "", "", "", "", "", "", "", "", "", "", "", "", "", "", 
  75.46, 1.439323774*^9, 147.674, 38.7, 10.641, 5.929, 15308.712, 0.7, 
  261.899, 9.74, 1.9, 48.4, "", 4.34, 76.91, 0.761}, 
 {"CHN", "Asia", "China", "2020-02-14", 66302., 6460., 4602.429, 1520., 152., 
  114.714, 46.065, 4.488, 3.198, 1.056, 0.106, 0.08, 1.41, "", "", "", "", 
  "", "", "", "", "", "", "", "", "", "", "", "", "", "", "", "", "", "", "", 
  "", "", "", 75.46, 1.439323774*^9, 147.674, 38.7, 10.641, 5.929, 15308.712, 
  0.7, 261.899, 9.74, 1.9, 48.4, "", 4.34, 76.91, 0.761}, 
 {"CHN", "Asia", "China", "2020-02-15", 68357., 2055., 4509.857, 1662., 142., 
  122.571, 47.492, 1.428, 3.133, 1.155, 0.099, 0.085, 1.17, "", "", "", "", 
  "", "", "", "", "", "", "", "", "", "", "", "", "", "", "", "", "", "", "", 
  "", "", "", 75.46, 1.439323774*^9, 147.674, 38.7, 10.641, 5.929, 15308.712, 
  0.7, 261.899, 9.74, 1.9, 48.4, "", 4.34, 76.91, 0.761}, 
 {"CHN", "Asia", "China", "2020-02-16", 70456., 2099., 4379.429, 1765., 103., 
  123., 48.951, 1.458, 3.043, 1.226, 0.072, 0.085, 0.98, "", "", "", "", "", 
  "", "", "", "", "", "", "", "", "", "", "", "", "", "", "", "", "", "", "", 
  "", "", 75.46, 1.439323774*^9, 147.674, 38.7, 10.641, 5.929, 15308.712, 
  0.7, 261.899, 9.74, 1.9, 48.4, "", 4.34, 76.91, 0.761}, 
 {"CHN", "Asia", "China", "2020-02-17", 72374., 1918., 4294., 1863., 98., 
  121.714, 50.283, 1.333, 2.983, 1.294, 0.068, 0.085, 0.84, "", "", "", "", 
  "", "", "", "", "", "", "", "", "", "", "", "", "", "", "", "", "", "", "", 
  "", "", "", 75.46, 1.439323774*^9, 147.674, 38.7, 10.641, 5.929, 15308.712, 
  0.7, 261.899, 9.74, 1.9, 48.4, "", 4.34, 76.91, 0.761}, 
 {"CHN", "Asia", "China", "2020-02-18", 74149., 1775., 4258.857, 2002., 139., 
  127.286, 51.517, 1.233, 2.959, 1.391, 0.097, 0.088, 0.71, "", "", "", "", 
  "", "", "", "", "", "", "", "", "", "", "", "", "", "", "", "", "", "", "", 
  "", "", "", 75.46, 1.439323774*^9, 147.674, 38.7, 10.641, 5.929, 15308.712, 
  0.7, 261.899, 9.74, 1.9, 48.4, "", 4.34, 76.91, 0.761}, 
 {"CHN", "Asia", "China", "2020-02-19", 74556., 407., 4263.857, 2114., 112., 
  142.571, 51.799, 0.283, 2.962, 1.469, 0.078, 0.099, 0.62, "", "", "", "", 
  "", "", "", "", "", "", "", "", "", "", "", "", "", "", "", "", "", "", "", 
  "", "", "", 75.46, 1.439323774*^9, 147.674, 38.7, 10.641, 5.929, 15308.712, 
  0.7, 261.899, 9.74, 1.9, 48.4, "", 4.34, 76.91, 0.761}, 
 {"CHN", "Asia", "China", "2020-02-20", 75009., 453., 2166.714, 2236., 122., 
  124., 52.114, 0.315, 1.505, 1.554, 0.085, 0.086, 0.51, "", "", "", "", "", 
  "", "", "", "", "", "", "", "", "", "", "", "", "", "", "", "", "", "", "", 
  "", "", 75.46, 1.439323774*^9, 147.674, 38.7, 10.641, 5.929, 15308.712, 
  0.7, 261.899, 9.74, 1.9, 48.4, "", 4.34, 76.91, 0.761}, 
 {"CHN", "Asia", "China", "2020-02-21", 75482., 473., 1311.429, 2236., 0., 
  102.286, 52.443, 0.329, 0.911, 1.554, 0., 0.071, 0.46, "", "", "", "", "", 
  "", "", "", "", "", "", "", "", "", "", "", "", "", "", "", "", "", "", "", 
  "", "", 75.46, 1.439323774*^9, 147.674, 38.7, 10.641, 5.929, 15308.712, 
  0.7, 261.899, 9.74, 1.9, 48.4, "", 4.34, 76.91, 0.761}, 
 {"CHN", "Asia", "China", "2020-02-22", 76932., 1450., 1225., 2441., 205., 
  111.286, 53.45, 1.007, 0.851, 1.696, 0.142, 0.077, 0.43, "", "", "", "", 
  "", "", "", "", "", "", "", "", "", "", "", "", "", "", "", "", "", "", "", 
  "", "", "", 75.46, 1.439323774*^9, 147.674, 38.7, 10.641, 5.929, 15308.712, 
  0.7, 261.899, 9.74, 1.9, 48.4, "", 4.34, 76.91, 0.761}, 
 {"CHN", "Asia", "China", "2020-02-23", 76948., 16., 927.429, 2443., 2., 
  96.857, 53.461, 0.011, 0.644, 1.697, 0.001, 0.067, 0.37, "", "", "", "", 
  "", "", "", "", "", "", "", "", "", "", "", "", "", "", "", "", "", "", "", 
  "", "", "", 75.46, 1.439323774*^9, 147.674, 38.7, 10.641, 5.929, 15308.712, 
  0.7, 261.899, 9.74, 1.9, 48.4, "", 4.34, 76.91, 0.761}, 
 {"CHN", "Asia", "China", "2020-02-24", 77162., 214., 684., 2593., 150., 
  104.286, 53.61, 0.149, 0.475, 1.802, 0.104, 0.072, 0.36, "", "", "", "", 
  "", "", "", "", "", "", "", "", "", "", "", "", "", "", "", "", "", "", "", 
  "", "", "", 75.46, 1.439323774*^9, 147.674, 38.7, 10.641, 5.929, 15308.712, 
  0.7, 261.899, 9.74, 1.9, 48.4, "", 4.34, 76.91, 0.761}, 
 {"CHN", "Asia", "China", "2020-02-25", 77670., 508., 503., 2663., 70., 
  94.429, 53.963, 0.353, 0.349, 1.85, 0.049, 0.066, 0.34, "", "", "", "", "", 
  "", "", "", "", "", "", "", "", "", "", "", "", "", "", "", "", "", "", "", 
  "", "", 81.02, 1.439323774*^9, 147.674, 38.7, 10.641, 5.929, 15308.712, 
  0.7, 261.899, 9.74, 1.9, 48.4, "", 4.34, 76.91, 0.761}, 
 {"CHN", "Asia", "China", "2020-02-26", 78075., 405., 502.714, 2715., 52., 
  85.857, 54.244, 0.281, 0.349, 1.886, 0.036, 0.06, 0.35, "", "", "", "", "", 
  "", "", "", "", "", "", "", "", "", "", "", "", "", "", "", "", "", "", "", 
  "", "", 81.02, 1.439323774*^9, 147.674, 38.7, 10.641, 5.929, 15308.712, 
  0.7, 261.899, 9.74, 1.9, 48.4, "", 4.34, 76.91, 0.761}, 
 {"CHN", "Asia", "China", "2020-02-27", 78508., 433., 499.857, 2744., 29., 
  72.571, 54.545, 0.301, 0.347, 1.906, 0.02, 0.05, 0.32, "", "", "", "", "", 
  "", "", "", "", "", "", "", "", "", "", "", "", "", "", "", "", "", "", "", 
  "", "", 81.02, 1.439323774*^9, 147.674, 38.7, 10.641, 5.929, 15308.712, 
  0.7, 261.899, 9.74, 1.9, 48.4, "", 4.34, 76.91, 0.761}, 
 {"CHN", "Asia", "China", "2020-02-28", 78834., 326., 478.857, 2788., 44., 
  78.857, 54.772, 0.226, 0.333, 1.937, 0.031, 0.055, 0.32, "", "", "", "", 
  "", "", "", "", "", "", "", "", "", "", "", "", "", "", "", "", "", "", "", 
  "", "", "", 81.02, 1.439323774*^9, 147.674, 38.7, 10.641, 5.929, 15308.712, 
  0.7, 261.899, 9.74, 1.9, 48.4, "", 4.34, 76.91, 0.761}, 
 {"CHN", "Asia", "China", "2020-02-29", 79261., 427., 332.714, 2835., 47., 
  56.286, 55.068, 0.297, 0.231, 1.97, 0.033, 0.039, 0.32, "", "", "", "", "", 
  "", "", "", "", "", "", "", "", "", "", "", "", "", "", "", "", "", "", "", 
  "", "", 81.02, 1.439323774*^9, 147.674, 38.7, 10.641, 5.929, 15308.712, 
  0.7, 261.899, 9.74, 1.9, 48.4, "", 4.34, 76.91, 0.761}, 
 {"CHN", "Asia", "China", "2020-03-01", 79836., 575., 412.571, 2870., 35., 
  61., 55.468, 0.399, 0.287, 1.994, 0.024, 0.042, 0.31, "", "", "", "", "", 
  "", "", "", "", "", "", "", "", "", "", "", "", "", "", "", "", "", "", "", 
  "", "", 81.02, 1.439323774*^9, 147.674, 38.7, 10.641, 5.929, 15308.712, 
  0.7, 261.899, 9.74, 1.9, 48.4, "", 4.34, 76.91, 0.761}, 
 {"CHN", "Asia", "China", "2020-03-02", 80036., 200., 410.571, 2912., 42., 
  45.571, 55.607, 0.139, 0.285, 2.023, 0.029, 0.032, 0.29, "", "", "", "", 
  "", "", "", "", "", "", "", "", "", "", "", "", "", "", "", "", "", "", "", 
  "", "", "", 81.02, 1.439323774*^9, 147.674, 38.7, 10.641, 5.929, 15308.712, 
  0.7, 261.899, 9.74, 1.9, 48.4, "", 4.34, 76.91, 0.761}, 
 {"CHN", "Asia", "China", "2020-03-03", 80161., 125., 355.857, 2945., 33., 
  40.286, 55.694, 0.087, 0.247, 2.046, 0.023, 0.028, 0.27, "", "", "", "", 
  "", "", "", "", "", "", "", "", "", "", "", "", "", "", "", "", "", "", "", 
  "", "", "", 81.02, 1.439323774*^9, 147.674, 38.7, 10.641, 5.929, 15308.712, 
  0.7, 261.899, 9.74, 1.9, 48.4, "", 4.34, 76.91, 0.761}, 
 {"CHN", "Asia", "China", "2020-03-04", 80281., 120., 315.143, 2981., 36., 
  38., 55.777, 0.083, 0.219, 2.071, 0.025, 0.026, 0.26, "", "", "", "", "", 
  "", "", "", "", "", "", "", "", "", "", "", "", "", "", "", "", "", "", "", 
  "", "", 81.02, 1.439323774*^9, 147.674, 38.7, 10.641, 5.929, 15308.712, 
  0.7, 261.899, 9.74, 1.9, 48.4, "", 4.34, 76.91, 0.761}, 
 {"CHN", "Asia", "China", "2020-03-05", 80432., 151., 274.857, 3013., 32., 
  38.429, 55.882, 0.105, 0.191, 2.093, 0.022, 0.027, 0.23, "", "", "", "", 
  "", "", "", "", "", "", "", "", "", "", "", "", "", "", "", "", "", "", "", 
  "", "", "", 81.02, 1.439323774*^9, 147.674, 38.7, 10.641, 5.929, 15308.712, 
  0.7, 261.899, 9.74, 1.9, 48.4, "", 4.34, 76.91, 0.761}, 
 {"CHN", "Asia", "China", "2020-03-06", 80583., 151., 249.857, 3042., 29., 
  36.286, 55.987, 0.105, 0.174, 2.113, 0.02, 0.025, 0.21, "", "", "", "", "", 
  "", "", "", "", "", "", "", "", "", "", "", "", "", "", "", "", "", "", "", 
  "", "", 81.02, 1.439323774*^9, 147.674, 38.7, 10.641, 5.929, 15308.712, 
  0.7, 261.899, 9.74, 1.9, 48.4, "", 4.34, 76.91, 0.761}, 
 {"CHN", "Asia", "China", "2020-03-07", 80662., 79., 200.143, 3070., 28., 
  33.571, 56.042, 0.055, 0.139, 2.133, 0.019, 0.023, 0.2, "", "", "", "", "", 
  "", "", "", "", "", "", "", "", "", "", "", "", "", "", "", "", "", "", "", 
  "", "", 81.02, 1.439323774*^9, 147.674, 38.7, 10.641, 5.929, 15308.712, 
  0.7, 261.899, 9.74, 1.9, 48.4, "", 4.34, 76.91, 0.761}, 
 {"CHN", "Asia", "China", "2020-03-08", 80709., 47., 124.714, 3097., 27., 
  32.429, 56.074, 0.033, 0.087, 2.152, 0.019, 0.023, 0.19, "", "", "", "", 
  "", "", "", "", "", "", "", "", "", "", "", "", "", "", "", "", "", "", "", 
  "", "", "", 81.02, 1.439323774*^9, 147.674, 38.7, 10.641, 5.929, 15308.712, 
  0.7, 261.899, 9.74, 1.9, 48.4, "", 4.34, 76.91, 0.761}, 
 {"CHN", "Asia", "China", "2020-03-09", 80745., 36., 101.286, 3120., 23., 
  29.714, 56.099, 0.025, 0.07, 2.168, 0.016, 0.021, 0.19, "", "", "", "", "", 
  "", "", "", "", "", "", "", "", "", "", "", "", "", "", "", "", "", "", "", 
  "", "", 81.02, 1.439323774*^9, 147.674, 38.7, 10.641, 5.929, 15308.712, 
  0.7, 261.899, 9.74, 1.9, 48.4, "", 4.34, 76.91, 0.761}, 
 {"CHN", "Asia", "China", "2020-03-10", 80767., 22., 86.571, 3136., 16., 
  27.286, 56.115, 0.015, 0.06, 2.179, 0.011, 0.019, 0.19, "", "", "", "", "", 
  "", "", "", "", "", "", "", "", "", "", "", "", "", "", "", "", "", "", "", 
  "", "", 81.02, 1.439323774*^9, 147.674, 38.7, 10.641, 5.929, 15308.712, 
  0.7, 261.899, 9.74, 1.9, 48.4, "", 4.34, 76.91, 0.761}, 
 {"CHN", "Asia", "China", "2020-03-11", 80795., 28., 73.429, 3158., 22., 
  25.286, 56.134, 0.019, 0.051, 2.194, 0.015, 0.018, 0.2, "", "", "", "", "", 
  "", "", "", "", "", "", "", "", "", "", "", "", "", "", "", "", "", "", "", 
  "", "", 81.02, 1.439323774*^9, 147.674, 38.7, 10.641, 5.929, 15308.712, 
  0.7, 261.899, 9.74, 1.9, 48.4, "", 4.34, 76.91, 0.761}, 
 {"CHN", "Asia", "China", "2020-03-12", 80803., 8., 53., 3169., 11., 22.286, 
  56.14, 0.006, 0.037, 2.202, 0.008, 0.015, 0.2, "", "", "", "", "", "", "", 
  "", "", "", "", "", "", "", "", "", "", "", "", "", "", "", "", "", "", "", 
  81.02, 1.439323774*^9, 147.674, 38.7, 10.641, 5.929, 15308.712, 0.7, 
  261.899, 9.74, 1.9, 48.4, "", 4.34, 76.91, 0.761}, 
 {"CHN", "Asia", "China", "2020-03-13", 80811., 8., 32.571, 3176., 7., 
  19.143, 56.145, 0.006, 0.023, 2.207, 0.005, 0.013, 0.22, "", "", "", "", 
  "", "", "", "", "", "", "", "", "", "", "", "", "", "", "", "", "", "", "", 
  "", "", "", 81.02, 1.439323774*^9, 147.674, 38.7, 10.641, 5.929, 15308.712, 
  0.7, 261.899, 9.74, 1.9, 48.4, "", 4.34, 76.91, 0.761}, 
 {"CHN", "Asia", "China", "2020-03-14", 80837., 26., 25., 3189., 13., 17., 
  56.163, 0.018, 0.017, 2.216, 0.009, 0.012, 0.25, "", "", "", "", "", "", 
  "", "", "", "", "", "", "", "", "", "", "", "", "", "", "", "", "", "", "", 
  "", 81.02, 1.439323774*^9, 147.674, 38.7, 10.641, 5.929, 15308.712, 0.7, 
  261.899, 9.74, 1.9, 48.4, "", 4.34, 76.91, 0.761}, 
 {"CHN", "Asia", "China", "2020-03-15", 80858., 21., 21.286, 3199., 10., 
  14.571, 56.178, 0.015, 0.015, 2.223, 0.007, 0.01, 0.29, "", "", "", "", "", 
  "", "", "", "", "", "", "", "", "", "", "", "", "", "", "", "", "", "", "", 
  "", "", 81.02, 1.439323774*^9, 147.674, 38.7, 10.641, 5.929, 15308.712, 
  0.7, 261.899, 9.74, 1.9, 48.4, "", 4.34, 76.91, 0.761}, 
 {"CHN", "Asia", "China", "2020-03-16", 80878., 20., 19., 3213., 14., 13.286, 
  56.192, 0.014, 0.013, 2.232, 0.01, 0.009, 0.35, "", "", "", "", "", "", "", 
  "", "", "", "", "", "", "", "", "", "", "", "", "", "", "", "", "", "", "", 
  79.17, 1.439323774*^9, 147.674, 38.7, 10.641, 5.929, 15308.712, 0.7, 
  261.899, 9.74, 1.9, 48.4, "", 4.34, 76.91, 0.761}, 
 {"CHN", "Asia", "China", "2020-03-17", 80896., 18., 18.429, 3226., 13., 
  12.857, 56.204, 0.013, 0.013, 2.241, 0.009, 0.009, 0.42, "", "", "", "", 
  "", "", "", "", "", "", "", "", "", "", "", "", "", "", "", "", "", "", "", 
  "", "", "", 79.17, 1.439323774*^9, 147.674, 38.7, 10.641, 5.929, 15308.712, 
  0.7, 261.899, 9.74, 1.9, 48.4, "", 4.34, 76.91, 0.761}, 
 {"CHN", "Asia", "China", "2020-03-18", 80921., 25., 18., 3237., 11., 11.286, 
  56.222, 0.017, 0.013, 2.249, 0.008, 0.008, 0.49, "", "", "", "", "", "", 
  "", "", "", "", "", "", "", "", "", "", "", "", "", "", "", "", "", "", "", 
  "", 79.17, 1.439323774*^9, 147.674, 38.7, 10.641, 5.929, 15308.712, 0.7, 
  261.899, 9.74, 1.9, 48.4, "", 4.34, 76.91, 0.761}, 
 {"CHN", "Asia", "China", "2020-03-19", 80948., 27., 20.714, 3245., 8., 
  10.857, 56.24, 0.019, 0.014, 2.255, 0.006, 0.008, 0.56, "", "", "", "", "", 
  "", "", "", "", "", "", "", "", "", "", "", "", "", "", "", "", "", "", "", 
  "", "", 79.17, 1.439323774*^9, 147.674, 38.7, 10.641, 5.929, 15308.712, 
  0.7, 261.899, 9.74, 1.9, 48.4, "", 4.34, 76.91, 0.761}, 
 {"CHN", "Asia", "China", "2020-03-20", 80994., 46., 26.143, 3249., 4., 
  10.429, 56.272, 0.032, 0.018, 2.257, 0.003, 0.007, 0.64, "", "", "", "", 
  "", "", "", "", "", "", "", "", "", "", "", "", "", "", "", "", "", "", "", 
  "", "", "", 79.17, 1.439323774*^9, 147.674, 38.7, 10.641, 5.929, 15308.712, 
  0.7, 261.899, 9.74, 1.9, 48.4, "", 4.34, 76.91, 0.761}, 
 {"CHN", "Asia", "China", "2020-03-21", 81032., 38., 27.857, 3255., 6., 
  9.429, 56.299, 0.026, 0.019, 2.261, 0.004, 0.007, 0.71, "", "", "", "", "", 
  "", "", "", "", "", "", "", "", "", "", "", "", "", "", "", "", "", "", "", 
  "", "", 79.17, 1.439323774*^9, 147.674, 38.7, 10.641, 5.929, 15308.712, 
  0.7, 261.899, 9.74, 1.9, 48.4, "", 4.34, 76.91, 0.761}, 
 {"CHN", "Asia", "China", "2020-03-22", 81118., 86., 37.143, 3270., 15., 
  10.143, 56.358, 0.06, 0.026, 2.272, 0.01, 0.007, 0.79, "", "", "", "", "", 
  "", "", "", "", "", "", "", "", "", "", "", "", "", "", "", "", "", "", "", 
  "", "", 79.17, 1.439323774*^9, 147.674, 38.7, 10.641, 5.929, 15308.712, 
  0.7, 261.899, 9.74, 1.9, 48.4, "", 4.34, 76.91, 0.761}, 
 {"CHN", "Asia", "China", "2020-03-23", 81142., 24., 37.714, 3270., 0., 
  8.143, 56.375, 0.017, 0.026, 2.272, 0., 0.006, 0.83, "", "", "", "", "", 
  "", "", "", "", "", "", "", "", "", "", "", "", "", "", "", "", "", "", "", 
  "", "", 79.17, 1.439323774*^9, 147.674, 38.7, 10.641, 5.929, 15308.712, 
  0.7, 261.899, 9.74, 1.9, 48.4, "", 4.34, 76.91, 0.761}, 
 {"CHN", "Asia", "China", "2020-03-24", 81205., 63., 44.143, 3277., 7., 
  7.286, 56.419, 0.044, 0.031, 2.277, 0.005, 0.005, 0.88, "", "", "", "", "", 
  "", "", "", "", "", "", "", "", "", "", "", "", "", "", "", "", "", "", "", 
  "", "", 79.17, 1.439323774*^9, 147.674, 38.7, 10.641, 5.929, 15308.712, 
  0.7, 261.899, 9.74, 1.9, 48.4, "", 4.34, 76.91, 0.761}, 
 {"CHN", "Asia", "China", "2020-03-25", 81251., 46., 47.143, 3281., 4., 
  6.286, 56.451, 0.032, 0.033, 2.28, 0.003, 0.004, 0.91, "", "", "", "", "", 
  "", "", "", "", "", "", "", "", "", "", "", "", "", "", "", "", "", "", "", 
  "", "", 79.17, 1.439323774*^9, 147.674, 38.7, 10.641, 5.929, 15308.712, 
  0.7, 261.899, 9.74, 1.9, 48.4, "", 4.34, 76.91, 0.761}, 
 {"CHN", "Asia", "China", "2020-03-26", 81329., 78., 54.429, 3287., 6., 6., 
  56.505, 0.054, 0.038, 2.284, 0.004, 0.004, 0.94, "", "", "", "", "", "", 
  "", "", "", "", "", "", "", "", "", "", "", "", "", "", "", "", "", "", "", 
  "", 81.94, 1.439323774*^9, 147.674, 38.7, 10.641, 5.929, 15308.712, 0.7, 
  261.899, 9.74, 1.9, 48.4, "", 4.34, 76.91, 0.761}, 
 {"CHN", "Asia", "China", "2020-03-27", 81378., 49., 54.857, 3292., 5., 
  6.143, 56.539, 0.034, 0.038, 2.287, 0.003, 0.004, 0.95, "", "", "", "", "", 
  "", "", "", "", "", "", "", "", "", "", "", "", "", "", "", "", "", "", "", 
  "", "", 81.94, 1.439323774*^9, 147.674, 38.7, 10.641, 5.929, 15308.712, 
  0.7, 261.899, 9.74, 1.9, 48.4, "", 4.34, 76.91, 0.761}, 
 {"CHN", "Asia", "China", "2020-03-28", 81438., 60., 58., 3295., 3., 5.714, 
  56.581, 0.042, 0.04, 2.289, 0.002, 0.004, 0.95, "", "", "", "", "", "", "", 
  "", "", "", "", "", "", "", "", "", "", "", "", "", "", "", "", "", "", "", 
  73.61, 1.439323774*^9, 147.674, 38.7, 10.641, 5.929, 15308.712, 0.7, 
  261.899, 9.74, 1.9, 48.4, "", 4.34, 76.91, 0.761}, 
 {"CHN", "Asia", "China", "2020-03-29", 81481., 43., 51.857, 3300., 5., 
  4.286, 56.611, 0.03, 0.036, 2.293, 0.003, 0.003, 0.94, "", "", "", "", "", 
  "", "", "", "", "", "", "", "", "", "", "", "", "", "", "", "", "", "", "", 
  "", "", 73.61, 1.439323774*^9, 147.674, 38.7, 10.641, 5.929, 15308.712, 
  0.7, 261.899, 9.74, 1.9, 48.4, "", 4.34, 76.91, 0.761}, 
 {"CHN", "Asia", "China", "2020-03-30", 81516., 35., 53.429, 3304., 4., 
  4.857, 56.635, 0.024, 0.037, 2.296, 0.003, 0.003, 0.92, "", "", "", "", "", 
  "", "", "", "", "", "", "", "", "", "", "", "", "", "", "", "", "", "", "", 
  "", "", 73.61, 1.439323774*^9, 147.674, 38.7, 10.641, 5.929, 15308.712, 
  0.7, 261.899, 9.74, 1.9, 48.4, "", 4.34, 76.91, 0.761}, 
 {"CHN", "Asia", "China", "2020-03-31", 81565., 49., 51.429, 3305., 1., 4., 
  56.669, 0.034, 0.036, 2.296, 0.001, 0.003, 0.9, "", "", "", "", "", "", "", 
  "", "", "", "", "", "", "", "", "", "", "", "", "", "", "", "", "", "", "", 
  73.61, 1.439323774*^9, 147.674, 38.7, 10.641, 5.929, 15308.712, 0.7, 
  261.899, 9.74, 1.9, 48.4, "", 4.34, 76.91, 0.761}, 
 {"CHN", "Asia", "China", "2020-04-01", 81596., 31., 49.286, 3312., 7., 
  4.429, 56.691, 0.022, 0.034, 2.301, 0.005, 0.003, 0.88, "", "", "", "", "", 
  "", "", "", "", "", "", "", "", "", "", "", "", "", "", "", "", "", "", "", 
  "", "", 73.61, 1.439323774*^9, 147.674, 38.7, 10.641, 5.929, 15308.712, 
  0.7, 261.899, 9.74, 1.9, 48.4, "", 4.34, 76.91, 0.761}, 
 {"CHN", "Asia", "China", "2020-04-02", 81630., 34., 43., 3318., 6., 4.429, 
  56.714, 0.024, 0.03, 2.305, 0.004, 0.003, 0.85, "", "", "", "", "", "", "", 
  "", "", "", "", "", "", "", "", "", "", "", "", "", "", "", "", "", "", "", 
  73.61, 1.439323774*^9, 147.674, 38.7, 10.641, 5.929, 15308.712, 0.7, 
  261.899, 9.74, 1.9, 48.4, "", 4.34, 76.91, 0.761}, 
 {"CHN", "Asia", "China", "2020-04-03", 81666., 36., 41.143, 3322., 4., 
  4.286, 56.739, 0.025, 0.029, 2.308, 0.003, 0.003, 0.82, "", "", "", "", "", 
  "", "", "", "", "", "", "", "", "", "", "", "", "", "", "", "", "", "", "", 
  "", "", 69.91, 1.439323774*^9, 147.674, 38.7, 10.641, 5.929, 15308.712, 
  0.7, 261.899, 9.74, 1.9, 48.4, "", 4.34, 76.91, 0.761}, 
 {"CHN", "Asia", "China", "2020-04-04", 81681., 15., 34.714, 3326., 4., 
  4.429, 56.75, 0.01, 0.024, 2.311, 0.003, 0.003, 0.82, "", "", "", "", "", 
  "", "", "", "", "", "", "", "", "", "", "", "", "", "", "", "", "", "", "", 
  "", "", 69.91, 1.439323774*^9, 147.674, 38.7, 10.641, 5.929, 15308.712, 
  0.7, 261.899, 9.74, 1.9, 48.4, "", 4.34, 76.91, 0.761}, 
 {"CHN", "Asia", "China", "2020-04-05", 81712., 31., 33., 3329., 3., 4.143, 
  56.771, 0.022, 0.023, 2.313, 0.002, 0.003, 0.84, "", "", "", "", "", "", 
  "", "", "", "", "", "", "", "", "", "", "", "", "", "", "", "", "", "", "", 
  "", 69.91, 1.439323774*^9, 147.674, 38.7, 10.641, 5.929, 15308.712, 0.7, 
  261.899, 9.74, 1.9, 48.4, "", 4.34, 76.91, 0.761}, 
 {"CHN", "Asia", "China", "2020-04-06", 81751., 39., 33.571, 3331., 2., 
  3.857, 56.798, 0.027, 0.023, 2.314, 0.001, 0.003, 0.88, "", "", "", "", "", 
  "", "", "", "", "", "", "", "", "", "", "", "", "", "", "", "", "", "", "", 
  "", "", 69.91, 1.439323774*^9, 147.674, 38.7, 10.641, 5.929, 15308.712, 
  0.7, 261.899, 9.74, 1.9, 48.4, "", 4.34, 76.91, 0.761}, 
 {"CHN", "Asia", "China", "2020-04-07", 81783., 32., 31.143, 3331., 0., 
  3.714, 56.82, 0.022, 0.022, 2.314, 0., 0.003, 0.91, "", "", "", "", "", "", 
  "", "", "", "", "", "", "", "", "", "", "", "", "", "", "", "", "", "", "", 
  "", 69.91, 1.439323774*^9, 147.674, 38.7, 10.641, 5.929, 15308.712, 0.7, 
  261.899, 9.74, 1.9, 48.4, "", 4.34, 76.91, 0.761}, 
 {"CHN", "Asia", "China", "2020-04-08", 81849., 66., 36.143, 3333., 2., 3., 
  56.866, 0.046, 0.025, 2.316, 0.001, 0.002, 0.96, "", "", "", "", "", "", 
  "", "", "", "", "", "", "", "", "", "", "", "", "", "", "", "", "", "", "", 
  "", 56.94, 1.439323774*^9, 147.674, 38.7, 10.641, 5.929, 15308.712, 0.7, 
  261.899, 9.74, 1.9, 48.4, "", 4.34, 76.91, 0.761}, 
 {"CHN", "Asia", "China", "2020-04-09", 81910., 61., 40., 3335., 2., 2.429, 
  56.909, 0.042, 0.028, 2.317, 0.001, 0.002, 0.97, "", "", "", "", "", "", 
  "", "", "", "", "", "", "", "", "", "", "", "", "", "", "", "", "", "", "", 
  "", 56.94, 1.439323774*^9, 147.674, 38.7, 10.641, 5.929, 15308.712, 0.7, 
  261.899, 9.74, 1.9, 48.4, "", 4.34, 76.91, 0.761}, 
 {"CHN", "Asia", "China", "2020-04-10", 81952., 42., 40.857, 3336., 1., 2., 
  56.938, 0.029, 0.028, 2.318, 0.001, 0.001, 0.97, "", "", "", "", "", "", 
  "", "", "", "", "", "", "", "", "", "", "", "", "", "", "", "", "", "", "", 
  "", 56.94, 1.439323774*^9, 147.674, 38.7, 10.641, 5.929, 15308.712, 0.7, 
  261.899, 9.74, 1.9, 48.4, "", 4.34, 76.91, 0.761}, 
 {"CHN", "Asia", "China", "2020-04-11", 82014., 62., 47.571, 3339., 3., 
  1.857, 56.981, 0.043, 0.033, 2.32, 0.002, 0.001, 1.02, "", "", "", "", "", 
  "", "", "", "", "", "", "", "", "", "", "", "", "", "", "", "", "", "", "", 
  "", "", 56.94, 1.439323774*^9, 147.674, 38.7, 10.641, 5.929, 15308.712, 
  0.7, 261.899, 9.74, 1.9, 48.4, "", 4.34, 76.91, 0.761}, 
 {"CHN", "Asia", "China", "2020-04-12", 82130., 116., 59.714, 3339., 0., 
  1.429, 57.062, 0.081, 0.041, 2.32, 0., 0.001, 1.06, "", "", "", "", "", "", 
  "", "", "", "", "", "", "", "", "", "", "", "", "", "", "", "", "", "", "", 
  "", 56.94, 1.439323774*^9, 147.674, 38.7, 10.641, 5.929, 15308.712, 0.7, 
  261.899, 9.74, 1.9, 48.4, "", 4.34, 76.91, 0.761}, 
 {"CHN", "Asia", "China", "2020-04-13", 82204., 74., 64.714, 3341., 2., 
  1.429, 57.113, 0.051, 0.045, 2.321, 0.001, 0.001, 1.07, "", "", "", "", "", 
  "", "", "", "", "", "", "", "", "", "", "", "", "", "", "", "", "", "", "", 
  "", "", 56.94, 1.439323774*^9, 147.674, 38.7, 10.641, 5.929, 15308.712, 
  0.7, 261.899, 9.74, 1.9, 48.4, "", 4.34, 76.91, 0.761}, 
 {"CHN", "Asia", "China", "2020-04-14", 82294., 90., 73., 3341., 0., 1.429, 
  57.175, 0.063, 0.051, 2.321, 0., 0.001, 1.07, "", "", "", "", "", "", "", 
  "", "", "", "", "", "", "", "", "", "", "", "", "", "", "", "", "", "", "", 
  56.94, 1.439323774*^9, 147.674, 38.7, 10.641, 5.929, 15308.712, 0.7, 
  261.899, 9.74, 1.9, 48.4, "", 4.34, 76.91, 0.761}, 
 {"CHN", "Asia", "China", "2020-04-15", 82339., 45., 70., 3342., 1., 1.286, 
  57.207, 0.031, 0.049, 2.322, 0.001, 0.001, 1.07, "", "", "", "", "", "", 
  "", "", "", "", "", "", "", "", "", "", "", "", "", "", "", "", "", "", "", 
  "", 56.94, 1.439323774*^9, 147.674, 38.7, 10.641, 5.929, 15308.712, 0.7, 
  261.899, 9.74, 1.9, 48.4, "", 4.34, 76.91, 0.761}, 
 {"CHN", "Asia", "China", "2020-04-16", 82386., 47., 68., 3342., 0., 1., 
  57.239, 0.033, 0.047, 2.322, 0., 0.001, 1.08, "", "", "", "", "", "", "", 
  "", "", "", "", "", "", "", "", "", "", "", "", "", "", "", "", "", "", "", 
  56.94, 1.439323774*^9, 147.674, 38.7, 10.641, 5.929, 15308.712, 0.7, 
  261.899, 9.74, 1.9, 48.4, "", 4.34, 76.91, 0.761}, 
 {"CHN", "Asia", "China", "2020-04-17", 82739., 353., 112.429, 4632., 1290., 
  185.143, 57.485, 0.245, 0.078, 3.218, 0.896, 0.129, 1.11, "", "", "", "", 
  "", "", "", "", "", "", "", "", "", "", "", "", "", "", "", "", "", "", "", 
  "", "", "", 56.94, 1.439323774*^9, 147.674, 38.7, 10.641, 5.929, 15308.712, 
  0.7, 261.899, 9.74, 1.9, 48.4, "", 4.34, 76.91, 0.761}, 
 {"CHN", "Asia", "China", "2020-04-18", 82763., 24., 107., 4632., 0., 
  184.714, 57.501, 0.017, 0.074, 3.218, 0., 0.128, 0.92, "", "", "", "", "", 
  "", "", "", "", "", "", "", "", "", "", "", "", "", "", "", "", "", "", "", 
  "", "", 56.94, 1.439323774*^9, 147.674, 38.7, 10.641, 5.929, 15308.712, 
  0.7, 261.899, 9.74, 1.9, 48.4, "", 4.34, 76.91, 0.761}, 
 {"CHN", "Asia", "China", "2020-04-19", 82780., 17., 92.857, 4632., 0., 
  184.714, 57.513, 0.012, 0.065, 3.218, 0., 0.128, 0.76, "", "", "", "", "", 
  "", "", "", "", "", "", "", "", "", "", "", "", "", "", "", "", "", "", "", 
  "", "", 56.94, 1.439323774*^9, 147.674, 38.7, 10.641, 5.929, 15308.712, 
  0.7, 261.899, 9.74, 1.9, 48.4, "", 4.34, 76.91, 0.761}, 
 {"CHN", "Asia", "China", "2020-04-20", 82792., 12., 84., 4632., 0., 184.429, 
  57.521, 0.008, 0.058, 3.218, 0., 0.128, 0.65, "", "", "", "", "", "", "", 
  "", "", "", "", "", "", "", "", "", "", "", "", "", "", "", "", "", "", "", 
  56.94, 1.439323774*^9, 147.674, 38.7, 10.641, 5.929, 15308.712, 0.7, 
  261.899, 9.74, 1.9, 48.4, "", 4.34, 76.91, 0.761}, 
 {"CHN", "Asia", "China", "2020-04-21", 82824., 32., 75.714, 4632., 0., 
  184.429, 57.544, 0.022, 0.053, 3.218, 0., 0.128, 0.58, "", "", "", "", "", 
  "", "", "", "", "", "", "", "", "", "", "", "", "", "", "", "", "", "", "", 
  "", "", 56.94, 1.439323774*^9, 147.674, 38.7, 10.641, 5.929, 15308.712, 
  0.7, 261.899, 9.74, 1.9, 48.4, "", 4.34, 76.91, 0.761}, 
 {"CHN", "Asia", "China", "2020-04-22", 82835., 11., 70.857, 4632., 0., 
  184.286, 57.551, 0.008, 0.049, 3.218, 0., 0.128, 0.51, "", "", "", "", "", 
  "", "", "", "", "", "", "", "", "", "", "", "", "", "", "", "", "", "", "", 
  "", "", 56.94, 1.439323774*^9, 147.674, 38.7, 10.641, 5.929, 15308.712, 
  0.7, 261.899, 9.74, 1.9, 48.4, "", 4.34, 76.91, 0.761}, 
 {"CHN", "Asia", "China", "2020-04-23", 82849., 14., 66.143, 4632., 0., 
  184.286, 57.561, 0.01, 0.046, 3.218, 0., 0.128, 0.44, "", "", "", "", "", 
  "", "", "", "", "", "", "", "", "", "", "", "", "", "", "", "", "", "", "", 
  "", "", 56.94, 1.439323774*^9, 147.674, 38.7, 10.641, 5.929, 15308.712, 
  0.7, 261.899, 9.74, 1.9, 48.4, "", 4.34, 76.91, 0.761}, 
 {"CHN", "Asia", "China", "2020-04-24", 82864., 15., 17.857, 4632., 0., 0., 
  57.571, 0.01, 0.012, 3.218, 0., 0., 0.36, "", "", "", "", "", "", "", "", 
  "", "", "", "", "", "", "", "", "", "", "", "", "", "", "", "", "", "", 
  56.94, 1.439323774*^9, 147.674, 38.7, 10.641, 5.929, 15308.712, 0.7, 
  261.899, 9.74, 1.9, 48.4, "", 4.34, 76.91, 0.761}, 
 {"CHN", "Asia", "China", "2020-04-25", 82872., 8., 15.571, 4632., 0., 0., 
  57.577, 0.006, 0.011, 3.218, 0., 0., 0.34, "", "", "", "", "", "", "", "", 
  "", "", "", "", "", "", "", "", "", "", "", "", "", "", "", "", "", "", 
  56.94, 1.439323774*^9, 147.674, 38.7, 10.641, 5.929, 15308.712, 0.7, 
  261.899, 9.74, 1.9, 48.4, "", 4.34, 76.91, 0.761}, 
 {"CHN", "Asia", "China", "2020-04-26", 82875., 3., 13.571, 4633., 1., 0.143, 
  57.579, 0.002, 0.009, 3.219, 0.001, 0., 0.32, "", "", "", "", "", "", "", 
  "", "", "", "", "", "", "", "", "", "", "", "", "", "", "", "", "", "", "", 
  56.94, 1.439323774*^9, 147.674, 38.7, 10.641, 5.929, 15308.712, 0.7, 
  261.899, 9.74, 1.9, 48.4, "", 4.34, 76.91, 0.761}, 
 {"CHN", "Asia", "China", "2020-04-27", 82881., 6., 12.714, 4633., 0., 0.143, 
  57.583, 0.004, 0.009, 3.219, 0., 0., 0.33, "", "", "", "", "", "", "", "", 
  "", "", "", "", "", "", "", "", "", "", "", "", "", "", "", "", "", "", 
  56.94, 1.439323774*^9, 147.674, 38.7, 10.641, 5.929, 15308.712, 0.7, 
  261.899, 9.74, 1.9, 48.4, "", 4.34, 76.91, 0.761}, 
 {"CHN", "Asia", "China", "2020-04-28", 82903., 22., 11.286, 4633., 0., 
  0.143, 57.599, 0.015, 0.008, 3.219, 0., 0., 0.34, "", "", "", "", "", "", 
  "", "", "", "", "", "", "", "", "", "", "", "", "", "", "", "", "", "", "", 
  "", 56.94, 1.439323774*^9, 147.674, 38.7, 10.641, 5.929, 15308.712, 0.7, 
  261.899, 9.74, 1.9, 48.4, "", 4.34, 76.91, 0.761}, 
 {"CHN", "Asia", "China", "2020-04-29", 82907., 4., 10.286, 4633., 0., 0.143, 
  57.601, 0.003, 0.007, 3.219, 0., 0., 0.33, "", "", "", "", "", "", "", "", 
  "", "", "", "", "", "", "", "", "", "", "", "", "", "", "", "", "", "", 
  56.94, 1.439323774*^9, 147.674, 38.7, 10.641, 5.929, 15308.712, 0.7, 
  261.899, 9.74, 1.9, 48.4, "", 4.34, 76.91, 0.761}, 
 {"CHN", "Asia", "China", "2020-04-30", 82919., 12., 10., 4633., 0., 0.143, 
  57.61, 0.008, 0.007, 3.219, 0., 0., 0.31, "", "", "", "", "", "", "", "", 
  "", "", "", "", "", "", "", "", "", "", "", "", "", "", "", "", "", "", 
  56.94, 1.439323774*^9, 147.674, 38.7, 10.641, 5.929, 15308.712, 0.7, 
  261.899, 9.74, 1.9, 48.4, "", 4.34, 76.91, 0.761}, 
 {"CHN", "Asia", "China", "2020-05-01", 82920., 1., 8., 4633., 0., 0.143, 
  57.61, 0.001, 0.006, 3.219, 0., 0., 0.27, "", "", "", "", "", "", "", "", 
  "", "", "", "", "", "", "", "", "", "", "", "", "", "", "", "", "", "", 
  56.94, 1.439323774*^9, 147.674, 38.7, 10.641, 5.929, 15308.712, 0.7, 
  261.899, 9.74, 1.9, 48.4, "", 4.34, 76.91, 0.761}, 
 {"CHN", "Asia", "China", "2020-05-02", 82920., 0., 6.857, 4633., 0., 0.143, 
  57.61, 0., 0.005, 3.219, 0., 0., 0.27, "", "", "", "", "", "", "", "", "", 
  "", "", "", "", "", "", "", "", "", "", "", "", "", "", "", "", "", 56.94, 
  1.439323774*^9, 147.674, 38.7, 10.641, 5.929, 15308.712, 0.7, 261.899, 
  9.74, 1.9, 48.4, "", 4.34, 76.91, 0.761}, {"CHN", "Asia", "China", 
  "2020-05-03", 82925., 5., 7.143, 4633., 0., 0., 57.614, 0.003, 0.005, 
  3.219, 0., 0., 0.3, "", "", "", "", "", "", "", "", "", "", "", "", "", "", 
  "", "", "", "", "", "", "", "", "", "", "", "", 56.94, 1.439323774*^9, 
  147.674, 38.7, 10.641, 5.929, 15308.712, 0.7, 261.899, 9.74, 1.9, 48.4, "", 
  4.34, 76.91, 0.761}, {"CHN", "Asia", "China", "2020-05-04", 82926., 1., 
  6.429, 4633., 0., 0., 57.615, 0.001, 0.004, 3.219, 0., 0., 0.34, "", "", 
  "", "", "", "", "", "", "", "", "", "", "", "", "", "", "", "", "", "", "", 
  "", "", "", "", "", 56.94, 1.439323774*^9, 147.674, 38.7, 10.641, 5.929, 
  15308.712, 0.7, 261.899, 9.74, 1.9, 48.4, "", 4.34, 76.91, 0.761}, 
 {"CHN", "Asia", "China", "2020-05-05", 82928., 2., 3.571, 4633., 0., 0., 
  57.616, 0.001, 0.002, 3.219, 0., 0., 0.39, "", "", "", "", "", "", "", "", 
  "", "", "", "", "", "", "", "", "", "", "", "", "", "", "", "", "", "", 
  56.94, 1.439323774*^9, 147.674, 38.7, 10.641, 5.929, 15308.712, 0.7, 
  261.899, 9.74, 1.9, 48.4, "", 4.34, 76.91, 0.761}, 
 {"CHN", "Asia", "China", "2020-05-06", 82930., 2., 3.286, 4633., 0., 0., 
  57.617, 0.001, 0.002, 3.219, 0., 0., 0.44, "", "", "", "", "", "", "", "", 
  "", "", "", "", "", "", "", "", "", "", "", "", "", "", "", "", "", "", 
  56.94, 1.439323774*^9, 147.674, 38.7, 10.641, 5.929, 15308.712, 0.7, 
  261.899, 9.74, 1.9, 48.4, "", 4.34, 76.91, 0.761}, 
 {"CHN", "Asia", "China", "2020-05-07", 82931., 1., 1.714, 4633., 0., 0., 
  57.618, 0.001, 0.001, 3.219, 0., 0., 0.51, "", "", "", "", "", "", "", "", 
  "", "", "", "", "", "", "", "", "", "", "", "", "", "", "", "", "", "", 
  56.94, 1.439323774*^9, 147.674, 38.7, 10.641, 5.929, 15308.712, 0.7, 
  261.899, 9.74, 1.9, 48.4, "", 4.34, 76.91, 0.761}, 
 {"CHN", "Asia", "China", "2020-05-08", 82932., 1., 1.714, 4633., 0., 0., 
  57.619, 0.001, 0.001, 3.219, 0., 0., 0.55, "", "", "", "", "", "", "", "", 
  "", "", "", "", "", "", "", "", "", "", "", "", "", "", "", "", "", "", 
  56.94, 1.439323774*^9, 147.674, 38.7, 10.641, 5.929, 15308.712, 0.7, 
  261.899, 9.74, 1.9, 48.4, "", 4.34, 76.91, 0.761}, 
 {"CHN", "Asia", "China", "2020-05-09", 82946., 14., 3.714, 4633., 0., 0., 
  57.628, 0.01, 0.003, 3.219, 0., 0., 0.67, "", "", "", "", "", "", "", "", 
  "", "", "", "", "", "", "", "", "", "", "", "", "", "", "", "", "", "", 
  56.94, 1.439323774*^9, 147.674, 38.7, 10.641, 5.929, 15308.712, 0.7, 
  261.899, 9.74, 1.9, 48.4, "", 4.34, 76.91, 0.761}, 
 {"CHN", "Asia", "China", "2020-05-10", 82963., 17., 5.429, 4633., 0., 0., 
  57.64, 0.012, 0.004, 3.219, 0., 0., 0.72, "", "", "", "", "", "", "", "", 
  "", "", "", "", "", "", "", "", "", "", "", "", "", "", "", "", "", "", 
  81.94, 1.439323774*^9, 147.674, 38.7, 10.641, 5.929, 15308.712, 0.7, 
  261.899, 9.74, 1.9, 48.4, "", 4.34, 76.91, 0.761}, 
 {"CHN", "Asia", "China", "2020-05-11", 82964., 1., 5.429, 4633., 0., 0., 
  57.641, 0.001, 0.004, 3.219, 0., 0., 0.72, "", "", "", "", "", "", "", "", 
  "", "", "", "", "", "", "", "", "", "", "", "", "", "", "", "", "", "", 
  81.94, 1.439323774*^9, 147.674, 38.7, 10.641, 5.929, 15308.712, 0.7, 
  261.899, 9.74, 1.9, 48.4, "", 4.34, 76.91, 0.761}, 
 {"CHN", "Asia", "China", "2020-05-12", 82971., 7., 6.143, 4633., 0., 0., 
  57.646, 0.005, 0.004, 3.219, 0., 0., 0.74, "", "", "", "", "", "", "", "", 
  "", "", "", "", "", "", "", "", "", "", "", "", "", "", "", "", "", "", 
  81.94, 1.439323774*^9, 147.674, 38.7, 10.641, 5.929, 15308.712, 0.7, 
  261.899, 9.74, 1.9, 48.4, "", 4.34, 76.91, 0.761}, 
 {"CHN", "Asia", "China", "2020-05-13", 82974., 3., 6.286, 4633., 0., 0., 
  57.648, 0.002, 0.004, 3.219, 0., 0., 0.75, "", "", "", "", "", "", "", "", 
  "", "", "", "", "", "", "", "", "", "", "", "", "", "", "", "", "", "", 
  81.94, 1.439323774*^9, 147.674, 38.7, 10.641, 5.929, 15308.712, 0.7, 
  261.899, 9.74, 1.9, 48.4, "", 4.34, 76.91, 0.761}, 
 {"CHN", "Asia", "China", "2020-05-14", 82978., 4., 6.714, 4633., 0., 0., 
  57.651, 0.003, 0.005, 3.219, 0., 0., 0.76, "", "", "", "", "", "", "", "", 
  "", "", "", "", "", "", "", "", "", "", "", "", "", "", "", "", "", "", 
  81.94, 1.439323774*^9, 147.674, 38.7, 10.641, 5.929, 15308.712, 0.7, 
  261.899, 9.74, 1.9, 48.4, "", 4.34, 76.91, 0.761}, 
 {"CHN", "Asia", "China", "2020-05-15", 82986., 8., 7.714, 4633., 0., 0., 
  57.656, 0.006, 0.005, 3.219, 0., 0., 0.76, "", "", "", "", "", "", "", "", 
  "", "", "", "", "", "", "", "", "", "", "", "", "", "", "", "", "", "", 
  81.94, 1.439323774*^9, 147.674, 38.7, 10.641, 5.929, 15308.712, 0.7, 
  261.899, 9.74, 1.9, 48.4, "", 4.34, 76.91, 0.761}, 
 {"CHN", "Asia", "China", "2020-05-16", 82992., 6., 6.571, 4634., 1., 0.143, 
  57.66, 0.004, 0.005, 3.22, 0.001, 0., 0.77, "", "", "", "", "", "", "", "", 
  "", "", "", "", "", "", "", "", "", "", "", "", "", "", "", "", "", "", 
  81.94, 1.439323774*^9, 147.674, 38.7, 10.641, 5.929, 15308.712, 0.7, 
  261.899, 9.74, 1.9, 48.4, "", 4.34, 76.91, 0.761}, 
 {"CHN", "Asia", "China", "2020-05-17", 82999., 7., 5.143, 4634., 0., 0.143, 
  57.665, 0.005, 0.004, 3.22, 0., 0., 0.79, "", "", "", "", "", "", "", "", 
  "", "", "", "", "", "", "", "", "", "", "", "", "", "", "", "", "", "", 
  81.94, 1.439323774*^9, 147.674, 38.7, 10.641, 5.929, 15308.712, 0.7, 
  261.899, 9.74, 1.9, 48.4, "", 4.34, 76.91, 0.761}, 
 {"CHN", "Asia", "China", "2020-05-18", 83008., 9., 6.286, 4634., 0., 0.143, 
  57.672, 0.006, 0.004, 3.22, 0., 0., 0.81, "", "", "", "", "", "", "", "", 
  "", "", "", "", "", "", "", "", "", "", "", "", "", "", "", "", "", "", 
  81.94, 1.439323774*^9, 147.674, 38.7, 10.641, 5.929, 15308.712, 0.7, 
  261.899, 9.74, 1.9, 48.4, "", 4.34, 76.91, 0.761}, 
 {"CHN", "Asia", "China", "2020-05-19", 83008., 0., 5.286, 4634., 0., 0.143, 
  57.672, 0., 0.004, 3.22, 0., 0., 0.8, "", "", "", "", "", "", "", "", "", 
  "", "", "", "", "", "", "", "", "", "", "", "", "", "", "", "", "", 81.94, 
  1.439323774*^9, 147.674, 38.7, 10.641, 5.929, 15308.712, 0.7, 261.899, 
  9.74, 1.9, 48.4, "", 4.34, 76.91, 0.761}, {"CHN", "Asia", "China", 
  "2020-05-20", 83008., 0., 4.857, 4634., 0., 0.143, 57.672, 0., 0.003, 3.22, 
  0., 0., 0.82, "", "", "", "", "", "", "", "", "", "", "", "", "", "", "", 
  "", "", "", "", "", "", "", "", "", "", "", 81.94, 1.439323774*^9, 147.674, 
  38.7, 10.641, 5.929, 15308.712, 0.7, 261.899, 9.74, 1.9, 48.4, "", 4.34, 
  76.91, 0.761}, {"CHN", "Asia", "China", "2020-05-21", 83008., 0., 4.286, 
  4634., 0., 0.143, 57.672, 0., 0.003, 3.22, 0., 0., 0.9, "", "", "", "", "", 
  "", "", "", "", "", "", "", "", "", "", "", "", "", "", "", "", "", "", "", 
  "", "", 81.94, 1.439323774*^9, 147.674, 38.7, 10.641, 5.929, 15308.712, 
  0.7, 261.899, 9.74, 1.9, 48.4, "", 4.34, 76.91, 0.761}, 
 {"CHN", "Asia", "China", "2020-05-22", 83016., 8., 4.286, 4634., 0., 0.143, 
  57.677, 0.006, 0.003, 3.22, 0., 0., 1., "", "", "", "", "", "", "", "", "", 
  "", "", "", "", "", "", "", "", "", "", "", "", "", "", "", "", "", 81.94, 
  1.439323774*^9, 147.674, 38.7, 10.641, 5.929, 15308.712, 0.7, 261.899, 
  9.74, 1.9, 48.4, "", 4.34, 76.91, 0.761}, {"CHN", "Asia", "China", 
  "2020-05-23", 83019., 3., 3.857, 4634., 0., 0., 57.679, 0.002, 0.003, 3.22, 
  0., 0., 0.99, "", "", "", "", "", "", "", "", "", "", "", "", "", "", "", 
  "", "", "", "", "", "", "", "", "", "", "", 81.94, 1.439323774*^9, 147.674, 
  38.7, 10.641, 5.929, 15308.712, 0.7, 261.899, 9.74, 1.9, 48.4, "", 4.34, 
  76.91, 0.761}, {"CHN", "Asia", "China", "2020-05-24", 83030., 11., 4.429, 
  4634., 0., 0., 57.687, 0.008, 0.003, 3.22, 0., 0., 1.01, "", "", "", "", 
  "", "", "", "", "", "", "", "", "", "", "", "", "", "", "", "", "", "", "", 
  "", "", "", 81.94, 1.439323774*^9, 147.674, 38.7, 10.641, 5.929, 15308.712, 
  0.7, 261.899, 9.74, 1.9, 48.4, "", 4.34, 76.91, 0.761}, 
 {"CHN", "Asia", "China", "2020-05-25", 83037., 7., 4.143, 4634., 0., 0., 
  57.692, 0.005, 0.003, 3.22, 0., 0., 1.01, "", "", "", "", "", "", "", "", 
  "", "", "", "", "", "", "", "", "", "", "", "", "", "", "", "", "", "", 
  81.94, 1.439323774*^9, 147.674, 38.7, 10.641, 5.929, 15308.712, 0.7, 
  261.899, 9.74, 1.9, 48.4, "", 4.34, 76.91, 0.761}, 
 {"CHN", "Asia", "China", "2020-05-26", 83038., 1., 4.286, 4634., 0., 0., 
  57.692, 0.001, 0.003, 3.22, 0., 0., 1.01, "", "", "", "", "", "", "", "", 
  "", "", "", "", "", "", "", "", "", "", "", "", "", "", "", "", "", "", 
  81.94, 1.439323774*^9, 147.674, 38.7, 10.641, 5.929, 15308.712, 0.7, 
  261.899, 9.74, 1.9, 48.4, "", 4.34, 76.91, 0.761}, 
 {"CHN", "Asia", "China", "2020-05-27", 83040., 2., 4.571, 4634., 0., 0., 
  57.694, 0.001, 0.003, 3.22, 0., 0., 1.05, "", "", "", "", "", "", "", "", 
  "", "", "", "", "", "", "", "", "", "", "", "", "", "", "", "", "", "", 
  81.94, 1.439323774*^9, 147.674, 38.7, 10.641, 5.929, 15308.712, 0.7, 
  261.899, 9.74, 1.9, 48.4, "", 4.34, 76.91, 0.761}, 
 {"CHN", "Asia", "China", "2020-05-28", 83040., 0., 4.571, 4634., 0., 0., 
  57.694, 0., 0.003, 3.22, 0., 0., 1.12, "", "", "", "", "", "", "", "", "", 
  "", "", "", "", "", "", "", "", "", "", "", "", "", "", "", "", "", 81.94, 
  1.439323774*^9, 147.674, 38.7, 10.641, 5.929, 15308.712, 0.7, 261.899, 
  9.74, 1.9, 48.4, "", 4.34, 76.91, 0.761}, {"CHN", "Asia", "China", 
  "2020-05-29", 83044., 4., 4., 4634., 0., 0., 57.697, 0.003, 0.003, 3.22, 
  0., 0., 1.24, "", "", "", "", "", "", "", "", "", "", "", "", "", "", "", 
  "", "", "", "", "", "", "", "", "", "", "", 81.94, 1.439323774*^9, 147.674, 
  38.7, 10.641, 5.929, 15308.712, 0.7, 261.899, 9.74, 1.9, 48.4, "", 4.34, 
  76.91, 0.761}, {"CHN", "Asia", "China", "2020-05-30", 83046., 2., 3.857, 
  4634., 0., 0., 57.698, 0.001, 0.003, 3.22, 0., 0., 1.24, "", "", "", "", 
  "", "", "", "", "", "", "", "", "", "", "", "", "", "", "", "", "", "", "", 
  "", "", "", 81.94, 1.439323774*^9, 147.674, 38.7, 10.641, 5.929, 15308.712, 
  0.7, 261.899, 9.74, 1.9, 48.4, "", 4.34, 76.91, 0.761}, 
 {"CHN", "Asia", "China", "2020-05-31", 83062., 16., 4.571, 4634., 0., 0., 
  57.709, 0.011, 0.003, 3.22, 0., 0., 1.29, "", "", "", "", "", "", "", "", 
  "", "", "", "", "", "", "", "", "", "", "", "", "", "", "", "", "", "", 
  81.94, 1.439323774*^9, 147.674, 38.7, 10.641, 5.929, 15308.712, 0.7, 
  261.899, 9.74, 1.9, 48.4, "", 4.34, 76.91, 0.761}, 
 {"CHN", "Asia", "China", "2020-06-01", 83067., 5., 4.286, 4634., 0., 0., 
  57.713, 0.003, 0.003, 3.22, 0., 0., 1.26, "", "", "", "", "", "", "", "", 
  "", "", "", "", "", "", "", "", "", "", "", "", "", "", "", "", "", "", 
  81.94, 1.439323774*^9, 147.674, 38.7, 10.641, 5.929, 15308.712, 0.7, 
  261.899, 9.74, 1.9, 48.4, "", 4.34, 76.91, 0.761}, 
 {"CHN", "Asia", "China", "2020-06-02", 83068., 1., 4.286, 4634., 0., 0., 
  57.713, 0.001, 0.003, 3.22, 0., 0., 1.23, "", "", "", "", "", "", "", "", 
  "", "", "", "", "", "", "", "", "", "", "", "", "", "", "", "", "", "", 
  81.94, 1.439323774*^9, 147.674, 38.7, 10.641, 5.929, 15308.712, 0.7, 
  261.899, 9.74, 1.9, 48.4, "", 4.34, 76.91, 0.761}, 
 {"CHN", "Asia", "China", "2020-06-03", 83067., -1., 3.857, 4634., 0., 0., 
  57.713, -0.001, 0.003, 3.22, 0., 0., 1.21, "", "", "", "", "", "", "", "", 
  "", "", "", "", "", "", "", "", "", "", "", "", "", "", "", "", "", "", 
  78.24, 1.439323774*^9, 147.674, 38.7, 10.641, 5.929, 15308.712, 0.7, 
  261.899, 9.74, 1.9, 48.4, "", 4.34, 76.91, 0.761}, 
 {"CHN", "Asia", "China", "2020-06-04", 83072., 5., 4.571, 4634., 0., 0., 
  57.716, 0.003, 0.003, 3.22, 0., 0., 1.19, "", "", "", "", "", "", "", "", 
  "", "", "", "", "", "", "", "", "", "", "", "", "", "", "", "", "", "", 
  78.24, 1.439323774*^9, 147.674, 38.7, 10.641, 5.929, 15308.712, 0.7, 
  261.899, 9.74, 1.9, 48.4, "", 4.34, 76.91, 0.761}, 
 {"CHN", "Asia", "China", "2020-06-05", 83075., 3., 4.429, 4634., 0., 0., 
  57.718, 0.002, 0.003, 3.22, 0., 0., 1.17, "", "", "", "", "", "", "", "", 
  "", "", "", "", "", "", "", "", "", "", "", "", "", "", "", "", "", "", 
  78.24, 1.439323774*^9, 147.674, 38.7, 10.641, 5.929, 15308.712, 0.7, 
  261.899, 9.74, 1.9, 48.4, "", 4.34, 76.91, 0.761}, 
 {"CHN", "Asia", "China", "2020-06-06", 83081., 6., 5., 4634., 0., 0., 
  57.722, 0.004, 0.003, 3.22, 0., 0., 1.19, "", "", "", "", "", "", "", "", 
  "", "", "", "", "", "", "", "", "", "", "", "", "", "", "", "", "", "", 
  78.24, 1.439323774*^9, 147.674, 38.7, 10.641, 5.929, 15308.712, 0.7, 
  261.899, 9.74, 1.9, 48.4, "", 4.34, 76.91, 0.761}, 
 {"CHN", "Asia", "China", "2020-06-07", 83085., 4., 3.286, 4634., 0., 0., 
  57.725, 0.003, 0.002, 3.22, 0., 0., 1.23, "", "", "", "", "", "", "", "", 
  "", "", "", "", "", "", "", "", "", "", "", "", "", "", "", "", "", "", 
  78.24, 1.439323774*^9, 147.674, 38.7, 10.641, 5.929, 15308.712, 0.7, 
  261.899, 9.74, 1.9, 48.4, "", 4.34, 76.91, 0.761}, 
 {"CHN", "Asia", "China", "2020-06-08", 83088., 3., 3., 4634., 0., 0., 
  57.727, 0.002, 0.002, 3.22, 0., 0., 1.33, "", "", "", "", "", "", "", "", 
  "", "", "", "", "", "", "", "", "", "", "", "", "", "", "", "", "", "", 
  78.24, 1.439323774*^9, 147.674, 38.7, 10.641, 5.929, 15308.712, 0.7, 
  261.899, 9.74, 1.9, 48.4, "", 4.34, 76.91, 0.761}, 
 {"CHN", "Asia", "China", "2020-06-09", 83091., 3., 3.286, 4634., 0., 0., 
  57.729, 0.002, 0.002, 3.22, 0., 0., 1.48, "", "", "", "", "", "", "", "", 
  "", "", "", "", "", "", "", "", "", "", "", "", "", "", "", "", "", "", 
  78.24, 1.439323774*^9, 147.674, 38.7, 10.641, 5.929, 15308.712, 0.7, 
  261.899, 9.74, 1.9, 48.4, "", 4.34, 76.91, 0.761}, 
 {"CHN", "Asia", "China", "2020-06-10", 83102., 11., 5., 4634., 0., 0., 
  57.737, 0.008, 0.003, 3.22, 0., 0., 1.67, "", "", "", "", "", "", "", "", 
  "", "", "", "", "", "", "", "", "", "", "", "", "", "", "", "", "", "", 
  78.24, 1.439323774*^9, 147.674, 38.7, 10.641, 5.929, 15308.712, 0.7, 
  261.899, 9.74, 1.9, 48.4, "", 4.34, 76.91, 0.761}, 
 {"CHN", "Asia", "China", "2020-06-11", 83109., 7., 5.286, 4634., 0., 0., 
  57.742, 0.005, 0.004, 3.22, 0., 0., 1.86, "", "", "", "", "", "", "", "", 
  "", "", "", "", "", "", "", "", "", "", "", "", "", "", "", "", "", "", 
  78.24, 1.439323774*^9, 147.674, 38.7, 10.641, 5.929, 15308.712, 0.7, 
  261.899, 9.74, 1.9, 48.4, "", 4.34, 76.91, 0.761}, 
 {"CHN", "Asia", "China", "2020-06-12", 83120., 11., 6.429, 4634., 0., 0., 
  57.749, 0.008, 0.004, 3.22, 0., 0., 2.08, "", "", "", "", "", "", "", "", 
  "", "", "", "", "", "", "", "", "", "", "", "", "", "", "", "", "", "", 
  78.24, 1.439323774*^9, 147.674, 38.7, 10.641, 5.929, 15308.712, 0.7, 
  261.899, 9.74, 1.9, 48.4, "", 4.34, 76.91, 0.761}, 
 {"CHN", "Asia", "China", "2020-06-13", 83177., 57., 13.714, 4634., 0., 0., 
  57.789, 0.04, 0.01, 3.22, 0., 0., 2.32, "", "", "", "", "", "", "", "", "", 
  "", "", "", "", "", "", "", "", "", "", "", "", "", "", "", "", "", 78.24, 
  1.439323774*^9, 147.674, 38.7, 10.641, 5.929, 15308.712, 0.7, 261.899, 
  9.74, 1.9, 48.4, "", 4.34, 76.91, 0.761}, {"CHN", "Asia", "China", 
  "2020-06-14", 83226., 49., 20.143, 4634., 0., 0., 57.823, 0.034, 0.014, 
  3.22, 0., 0., 2.25, "", "", "", "", "", "", "", "", "", "", "", "", "", "", 
  "", "", "", "", "", "", "", "", "", "", "", "", 78.24, 1.439323774*^9, 
  147.674, 38.7, 10.641, 5.929, 15308.712, 0.7, 261.899, 9.74, 1.9, 48.4, "", 
  4.34, 76.91, 0.761}, {"CHN", "Asia", "China", "2020-06-15", 83266., 40., 
  25.429, 4634., 0., 0., 57.851, 0.028, 0.018, 3.22, 0., 0., 2.1, "", "", "", 
  "", "", "", "", "", "", "", "", "", "", "", "", "", "", "", "", "", "", "", 
  "", "", "", "", 78.24, 1.439323774*^9, 147.674, 38.7, 10.641, 5.929, 
  15308.712, 0.7, 261.899, 9.74, 1.9, 48.4, "", 4.34, 76.91, 0.761}, 
 {"CHN", "Asia", "China", "2020-06-16", 83310., 44., 31.286, 4634., 0., 0., 
  57.881, 0.031, 0.022, 3.22, 0., 0., 1.93, "", "", "", "", "", "", "", "", 
  "", "", "", "", "", "", "", "", "", "", "", "", "", "", "", "", "", "", 
  78.24, 1.439323774*^9, 147.674, 38.7, 10.641, 5.929, 15308.712, 0.7, 
  261.899, 9.74, 1.9, 48.4, "", 4.34, 76.91, 0.761}, 
 {"CHN", "Asia", "China", "2020-06-17", 83338., 28., 33.714, 4634., 0., 0., 
  57.901, 0.019, 0.023, 3.22, 0., 0., 1.75, "", "", "", "", "", "", "", "", 
  "", "", "", "", "", "", "", "", "", "", "", "", "", "", "", "", "", "", 
  78.24, 1.439323774*^9, 147.674, 38.7, 10.641, 5.929, 15308.712, 0.7, 
  261.899, 9.74, 1.9, 48.4, "", 4.34, 76.91, 0.761}, 
 {"CHN", "Asia", "China", "2020-06-18", 83370., 32., 37.286, 4634., 0., 0., 
  57.923, 0.022, 0.026, 3.22, 0., 0., 1.59, "", "", "", "", "", "", "", "", 
  "", "", "", "", "", "", "", "", "", "", "", "", "", "", "", "", "", "", 
  78.24, 1.439323774*^9, 147.674, 38.7, 10.641, 5.929, 15308.712, 0.7, 
  261.899, 9.74, 1.9, 48.4, "", 4.34, 76.91, 0.761}, 
 {"CHN", "Asia", "China", "2020-06-19", 83370., 0., 35.714, 4634., 0., 0., 
  57.923, 0., 0.025, 3.22, 0., 0., 1.44, "", "", "", "", "", "", "", "", "", 
  "", "", "", "", "", "", "", "", "", "", "", "", "", "", "", "", "", 78.24, 
  1.439323774*^9, 147.674, 38.7, 10.641, 5.929, 15308.712, 0.7, 261.899, 
  9.74, 1.9, 48.4, "", 4.34, 76.91, 0.761}, {"CHN", "Asia", "China", 
  "2020-06-20", 83425., 55., 35.429, 4634., 0., 0., 57.961, 0.038, 0.025, 
  3.22, 0., 0., 1.37, "", "", "", "", "", "", "", "", "", "", "", "", "", "", 
  "", "", "", "", "", "", "", "", "", "", "", "", 78.24, 1.439323774*^9, 
  147.674, 38.7, 10.641, 5.929, 15308.712, 0.7, 261.899, 9.74, 1.9, 48.4, "", 
  4.34, 76.91, 0.761}, {"CHN", "Asia", "China", "2020-06-21", 83441., 16., 
  30.714, 4634., 0., 0., 57.972, 0.011, 0.021, 3.22, 0., 0., 1.29, "", "", 
  "", "", "", "", "", "", "", "", "", "", "", "", "", "", "", "", "", "", "", 
  "", "", "", "", "", 78.24, 1.439323774*^9, 147.674, 38.7, 10.641, 5.929, 
  15308.712, 0.7, 261.899, 9.74, 1.9, 48.4, "", 4.34, 76.91, 0.761}, 
 {"CHN", "Asia", "China", "2020-06-22", 83463., 22., 28.143, 4634., 0., 0., 
  57.988, 0.015, 0.02, 3.22, 0., 0., 1.25, "", "", "", "", "", "", "", "", 
  "", "", "", "", "", "", "", "", "", "", "", "", "", "", "", "", "", "", 
  78.24, 1.439323774*^9, 147.674, 38.7, 10.641, 5.929, 15308.712, 0.7, 
  261.899, 9.74, 1.9, 48.4, "", 4.34, 76.91, 0.761}, 
 {"CHN", "Asia", "China", "2020-06-23", 83476., 13., 23.714, 4634., 0., 0., 
  57.997, 0.009, 0.016, 3.22, 0., 0., 1.16, "", "", "", "", "", "", "", "", 
  "", "", "", "", "", "", "", "", "", "", "", "", "", "", "", "", "", "", 
  78.24, 1.439323774*^9, 147.674, 38.7, 10.641, 5.929, 15308.712, 0.7, 
  261.899, 9.74, 1.9, 48.4, "", 4.34, 76.91, 0.761}, 
 {"CHN", "Asia", "China", "2020-06-24", 83494., 18., 22.286, 4634., 0., 0., 
  58.009, 0.013, 0.015, 3.22, 0., 0., 1.07, "", "", "", "", "", "", "", "", 
  "", 9.*^7, 62.529, "", "", "", "", "", "tests performed", "", "", "", "", 
  "", "", "", "", "", 78.24, 1.439323774*^9, 147.674, 38.7, 10.641, 5.929, 
  15308.712, 0.7, 261.899, 9.74, 1.9, 48.4, "", 4.34, 76.91, 0.761}, 
 {"CHN", "Asia", "China", "2020-06-25", 83508., 14., 19.714, 4634., 0., 0., 
  58.019, 0.01, 0.014, 3.22, 0., 0., 1.01, "", "", "", "", "", "", "", "", 
  "", "", "", "", "", "", "", "", "", "", "", "", "", "", "", "", "", "", 
  78.24, 1.439323774*^9, 147.674, 38.7, 10.641, 5.929, 15308.712, 0.7, 
  261.899, 9.74, 1.9, 48.4, "", 4.34, 76.91, 0.761}, 
 {"CHN", "Asia", "China", "2020-06-26", 83529., 21., 22.714, 4634., 0., 0., 
  58.034, 0.015, 0.016, 3.22, 0., 0., 0.95, "", "", "", "", "", "", "", "", 
  "", "", "", "", "", "", "", "", "", "", "", "", "", "", "", "", "", "", 
  78.24, 1.439323774*^9, 147.674, 38.7, 10.641, 5.929, 15308.712, 0.7, 
  261.899, 9.74, 1.9, 48.4, "", 4.34, 76.91, 0.761}, 
 {"CHN", "Asia", "China", "2020-06-27", 83546., 17., 17.286, 4634., 0., 0., 
  58.045, 0.012, 0.012, 3.22, 0., 0., 0.87, "", "", "", "", "", "", "", "", 
  "", "", "", "", "", "", "", "", "", "", "", "", "", "", "", "", "", "", 
  78.24, 1.439323774*^9, 147.674, 38.7, 10.641, 5.929, 15308.712, 0.7, 
  261.899, 9.74, 1.9, 48.4, "", 4.34, 76.91, 0.761}, 
 {"CHN", "Asia", "China", "2020-06-28", 83558., 12., 16.714, 4634., 0., 0., 
  58.054, 0.008, 0.012, 3.22, 0., 0., 0.86, "", "", "", "", "", "", "", "", 
  "", "", "", "", "", "", "", "", "", "", "", "", "", "", "", "", "", "", 
  78.24, 1.439323774*^9, 147.674, 38.7, 10.641, 5.929, 15308.712, 0.7, 
  261.899, 9.74, 1.9, 48.4, "", 4.34, 76.91, 0.761}, 
 {"CHN", "Asia", "China", "2020-06-29", 83577., 19., 16.286, 4634., 0., 0., 
  58.067, 0.013, 0.011, 3.22, 0., 0., 0.87, "", "", "", "", "", "", "", "", 
  "", "", "", "", "", "", "", "", "", "", "", "", "", "", "", "", "", "", 
  78.24, 1.439323774*^9, 147.674, 38.7, 10.641, 5.929, 15308.712, 0.7, 
  261.899, 9.74, 1.9, 48.4, "", 4.34, 76.91, 0.761}, 
 {"CHN", "Asia", "China", "2020-06-30", 83580., 3., 14.857, 4634., 0., 0., 
  58.069, 0.002, 0.01, 3.22, 0., 0., 0.88, "", "", "", "", "", "", "", "", 
  "", "", "", "", "", "", "", "", "", "", "", "", "", "", "", "", "", "", 
  78.24, 1.439323774*^9, 147.674, 38.7, 10.641, 5.929, 15308.712, 0.7, 
  261.899, 9.74, 1.9, 48.4, "", 4.34, 76.91, 0.761}, 
 {"CHN", "Asia", "China", "2020-07-01", 83583., 3., 12.714, 4634., 0., 0., 
  58.071, 0.002, 0.009, 3.22, 0., 0., 0.91, "", "", "", "", "", "", "", "", 
  "", "", "", "", "", "", "", "", "", "", "", "", "", "", "", "", "", "", 
  78.24, 1.439323774*^9, 147.674, 38.7, 10.641, 5.929, 15308.712, 0.7, 
  261.899, 9.74, 1.9, 48.4, "", 4.34, 76.91, 0.761}, 
 {"CHN", "Asia", "China", "2020-07-02", 83588., 5., 11.429, 4634., 0., 0., 
  58.074, 0.003, 0.008, 3.22, 0., 0., 0.91, "", "", "", "", "", "", "", "", 
  "", "", "", "", "", "", "", "", "", "", "", "", "", "", "", "", "", "", 
  78.24, 1.439323774*^9, 147.674, 38.7, 10.641, 5.929, 15308.712, 0.7, 
  261.899, 9.74, 1.9, 48.4, "", 4.34, 76.91, 0.761}, 
 {"CHN", "Asia", "China", "2020-07-03", 83591., 3., 8.857, 4634., 0., 0., 
  58.077, 0.002, 0.006, 3.22, 0., 0., 0.94, "", "", "", "", "", "", "", "", 
  "", "", "", "", "", "", "", "", "", "", "", "", "", "", "", "", "", "", 
  78.24, 1.439323774*^9, 147.674, 38.7, 10.641, 5.929, 15308.712, 0.7, 
  261.899, 9.74, 1.9, 48.4, "", 4.34, 76.91, 0.761}, 
 {"CHN", "Asia", "China", "2020-07-04", 83599., 8., 7.571, 4634., 0., 0., 
  58.082, 0.006, 0.005, 3.22, 0., 0., 0.97, "", "", "", "", "", "", "", "", 
  "", "", "", "", "", "", "", "", "", "", "", "", "", "", "", "", "", "", 
  78.24, 1.439323774*^9, 147.674, 38.7, 10.641, 5.929, 15308.712, 0.7, 
  261.899, 9.74, 1.9, 48.4, "", 4.34, 76.91, 0.761}, 
 {"CHN", "Asia", "China", "2020-07-05", 83603., 4., 6.429, 4634., 0., 0., 
  58.085, 0.003, 0.004, 3.22, 0., 0., 1.06, "", "", "", "", "", "", "", "", 
  "", "", "", "", "", "", "", "", "", "", "", "", "", "", "", "", "", "", 
  78.24, 1.439323774*^9, 147.674, 38.7, 10.641, 5.929, 15308.712, 0.7, 
  261.899, 9.74, 1.9, 48.4, "", 4.34, 76.91, 0.761}, 
 {"CHN", "Asia", "China", "2020-07-06", 83604., 1., 3.857, 4634., 0., 0., 
  58.086, 0.001, 0.003, 3.22, 0., 0., 1.16, "", "", "", "", "", "", "", "", 
  "", "", "", "", "", "", "", "", "", "", "", "", "", "", "", "", "", "", 
  78.24, 1.439323774*^9, 147.674, 38.7, 10.641, 5.929, 15308.712, 0.7, 
  261.899, 9.74, 1.9, 48.4, "", 4.34, 76.91, 0.761}, 
 {"CHN", "Asia", "China", "2020-07-07", 83618., 14., 5.429, 4634., 0., 0., 
  58.095, 0.01, 0.004, 3.22, 0., 0., 1.27, "", "", "", "", "", "", "", "", 
  "", "", "", "", "", "", "", "", "", "", "", "", "", "", "", "", "", "", 
  78.24, 1.439323774*^9, 147.674, 38.7, 10.641, 5.929, 15308.712, 0.7, 
  261.899, 9.74, 1.9, 48.4, "", 4.34, 76.91, 0.761}, 
 {"CHN", "Asia", "China", "2020-07-08", 83627., 9., 6.286, 4634., 0., 0., 
  58.102, 0.006, 0.004, 3.22, 0., 0., 1.36, "", "", "", "", "", "", "", "", 
  "", "", "", "", "", "", "", "", "", "", "", "", "", "", "", "", "", "", 
  78.24, 1.439323774*^9, 147.674, 38.7, 10.641, 5.929, 15308.712, 0.7, 
  261.899, 9.74, 1.9, 48.4, "", 4.34, 76.91, 0.761}, 
 {"CHN", "Asia", "China", "2020-07-09", 83627., 0., 5.571, 4634., 0., 0., 
  58.102, 0., 0.004, 3.22, 0., 0., 1.43, "", "", "", "", "", "", "", "", "", 
  "", "", "", "", "", "", "", "", "", "", "", "", "", "", "", "", "", 78.24, 
  1.439323774*^9, 147.674, 38.7, 10.641, 5.929, 15308.712, 0.7, 261.899, 
  9.74, 1.9, 48.4, "", 4.34, 76.91, 0.761}, {"CHN", "Asia", "China", 
  "2020-07-10", 83627., 0., 5.143, 4634., 0., 0., 58.102, 0., 0.004, 3.22, 
  0., 0., 1.47, "", "", "", "", "", "", "", "", "", "", "", "", "", "", "", 
  "", "", "", "", "", "", "", "", "", "", "", 78.24, 1.439323774*^9, 147.674, 
  38.7, 10.641, 5.929, 15308.712, 0.7, 261.899, 9.74, 1.9, 48.4, "", 4.34, 
  76.91, 0.761}, {"CHN", "Asia", "China", "2020-07-11", 83640., 13., 5.857, 
  4634., 0., 0., 58.111, 0.009, 0.004, 3.22, 0., 0., 1.59, "", "", "", "", 
  "", "", "", "", "", "", "", "", "", "", "", "", "", "", "", "", "", "", "", 
  "", "", "", 78.24, 1.439323774*^9, 147.674, 38.7, 10.641, 5.929, 15308.712, 
  0.7, 261.899, 9.74, 1.9, 48.4, "", 4.34, 76.91, 0.761}, 
 {"CHN", "Asia", "China", "2020-07-12", 83648., 8., 6.429, 4634., 0., 0., 
  58.116, 0.006, 0.004, 3.22, 0., 0., 1.59, "", "", "", "", "", "", "", "", 
  "", "", "", "", "", "", "", "", "", "", "", "", "", "", "", "", "", "", 
  78.24, 1.439323774*^9, 147.674, 38.7, 10.641, 5.929, 15308.712, 0.7, 
  261.899, 9.74, 1.9, 48.4, "", 4.34, 76.91, 0.761}, 
 {"CHN", "Asia", "China", "2020-07-13", 83648., 0., 6.286, 4634., 0., 0., 
  58.116, 0., 0.004, 3.22, 0., 0., 1.6, "", "", "", "", "", "", "", "", "", 
  "", "", "", "", "", "", "", "", "", "", "", "", "", "", "", "", "", 78.24, 
  1.439323774*^9, 147.674, 38.7, 10.641, 5.929, 15308.712, 0.7, 261.899, 
  9.74, 1.9, 48.4, "", 4.34, 76.91, 0.761}, {"CHN", "Asia", "China", 
  "2020-07-14", 83657., 9., 5.571, 4634., 0., 0., 58.122, 0.006, 0.004, 3.22, 
  0., 0., 1.7, "", "", "", "", "", "", "", "", "", "", "", "", "", "", "", 
  "", "", "", "", "", "", "", "", "", "", "", 78.24, 1.439323774*^9, 147.674, 
  38.7, 10.641, 5.929, 15308.712, 0.7, 261.899, 9.74, 1.9, 48.4, "", 4.34, 
  76.91, 0.761}, {"CHN", "Asia", "China", "2020-07-15", 83658., 1., 4.429, 
  4634., 0., 0., 58.123, 0.001, 0.003, 3.22, 0., 0., 1.66, "", "", "", "", 
  "", "", "", "", "", "", "", "", "", "", "", "", "", "", "", "", "", "", "", 
  "", "", "", 78.24, 1.439323774*^9, 147.674, 38.7, 10.641, 5.929, 15308.712, 
  0.7, 261.899, 9.74, 1.9, 48.4, "", 4.34, 76.91, 0.761}, 
 {"CHN", "Asia", "China", "2020-07-16", 83672., 14., 6.429, 4634., 0., 0., 
  58.133, 0.01, 0.004, 3.22, 0., 0., 1.68, "", "", "", "", "", "", "", "", 
  "", "", "", "", "", "", "", "", "", "", "", "", "", "", "", "", "", "", 
  78.24, 1.439323774*^9, 147.674, 38.7, 10.641, 5.929, 15308.712, 0.7, 
  261.899, 9.74, 1.9, 48.4, "", 4.34, 76.91, 0.761}, 
 {"CHN", "Asia", "China", "2020-07-17", 83689., 17., 8.857, 4634., 0., 0., 
  58.145, 0.012, 0.006, 3.22, 0., 0., 1.67, "", "", "", "", "", "", "", "", 
  "", "", "", "", "", "", "", "", "", "", "", "", "", "", "", "", "", "", 
  78.24, 1.439323774*^9, 147.674, 38.7, 10.641, 5.929, 15308.712, 0.7, 
  261.899, 9.74, 1.9, 48.4, "", 4.34, 76.91, 0.761}, 
 {"CHN", "Asia", "China", "2020-07-18", 83705., 16., 9.286, 4634., 0., 0., 
  58.156, 0.011, 0.006, 3.22, 0., 0., 1.64, "", "", "", "", "", "", "", "", 
  "", "", "", "", "", "", "", "", "", "", "", "", "", "", "", "", "", "", 
  78.24, 1.439323774*^9, 147.674, 38.7, 10.641, 5.929, 15308.712, 0.7, 
  261.899, 9.74, 1.9, 48.4, "", 4.34, 76.91, 0.761}, 
 {"CHN", "Asia", "China", "2020-07-19", 83726., 21., 11.143, 4634., 0., 0., 
  58.17, 0.015, 0.008, 3.22, 0., 0., 1.72, "", "", "", "", "", "", "", "", 
  "", "", "", "", "", "", "", "", "", "", "", "", "", "", "", "", "", "", 
  78.24, 1.439323774*^9, 147.674, 38.7, 10.641, 5.929, 15308.712, 0.7, 
  261.899, 9.74, 1.9, 48.4, "", 4.34, 76.91, 0.761}, 
 {"CHN", "Asia", "China", "2020-07-20", 83737., 11., 12.714, 4634., 0., 0., 
  58.178, 0.008, 0.009, 3.22, 0., 0., 1.79, "", "", "", "", "", "", "", "", 
  "", "", "", "", "", "", "", "", "", "", "", "", "", "", "", "", "", "", 
  78.24, 1.439323774*^9, 147.674, 38.7, 10.641, 5.929, 15308.712, 0.7, 
  261.899, 9.74, 1.9, 48.4, "", 4.34, 76.91, 0.761}, 
 {"CHN", "Asia", "China", "2020-07-21", 83750., 13., 13.286, 4634., 0., 0., 
  58.187, 0.009, 0.009, 3.22, 0., 0., 1.8, "", "", "", "", "", "", "", "", 
  "", "", "", "", "", "", "", "", "", "", "", "", "", "", "", "", "", "", 
  78.24, 1.439323774*^9, 147.674, 38.7, 10.641, 5.929, 15308.712, 0.7, 
  261.899, 9.74, 1.9, 48.4, "", 4.34, 76.91, 0.761}, 
 {"CHN", "Asia", "China", "2020-07-22", 83775., 25., 16.714, 4634., 0., 0., 
  58.204, 0.017, 0.012, 3.22, 0., 0., 1.84, "", "", "", "", "", "", "", "", 
  "", "", "", "", "", "", "", "", "", "", "", "", "", "", "", "", "", "", 
  78.24, 1.439323774*^9, 147.674, 38.7, 10.641, 5.929, 15308.712, 0.7, 
  261.899, 9.74, 1.9, 48.4, "", 4.34, 76.91, 0.761}, 
 {"CHN", "Asia", "China", "2020-07-23", 83796., 21., 17.714, 4634., 0., 0., 
  58.219, 0.015, 0.012, 3.22, 0., 0., 1.78, "", "", "", "", "", "", "", "", 
  "", "", "", "", "", "", "", "", "", "", "", "", "", "", "", "", "", "", 
  78.24, 1.439323774*^9, 147.674, 38.7, 10.641, 5.929, 15308.712, 0.7, 
  261.899, 9.74, 1.9, 48.4, "", 4.34, 76.91, 0.761}, 
 {"CHN", "Asia", "China", "2020-07-24", 83830., 34., 20.143, 4634., 0., 0., 
  58.243, 0.024, 0.014, 3.22, 0., 0., 1.73, "", "", "", "", "", "", "", "", 
  "", "", "", "", "", "", "", "", "", "", "", "", "", "", "", "", "", "", 
  78.24, 1.439323774*^9, 147.674, 38.7, 10.641, 5.929, 15308.712, 0.7, 
  261.899, 9.74, 1.9, 48.4, "", 4.34, 76.91, 0.761}, 
 {"CHN", "Asia", "China", "2020-07-25", 83876., 46., 24.429, 4634., 0., 0., 
  58.275, 0.032, 0.017, 3.22, 0., 0., 1.68, "", "", "", "", "", "", "", "", 
  "", "", "", "", "", "", "", "", "", "", "", "", "", "", "", "", "", "", 
  78.24, 1.439323774*^9, 147.674, 38.7, 10.641, 5.929, 15308.712, 0.7, 
  261.899, 9.74, 1.9, 48.4, "", 4.34, 76.91, 0.761}, 
 {"CHN", "Asia", "China", "2020-07-26", 83937., 61., 30.143, 4634., 0., 0., 
  58.317, 0.042, 0.021, 3.22, 0., 0., 1.62, "", "", "", "", "", "", "", "", 
  "", "", "", "", "", "", "", "", "", "", "", "", "", "", "", "", "", "", 
  78.24, 1.439323774*^9, 147.674, 38.7, 10.641, 5.929, 15308.712, 0.7, 
  261.899, 9.74, 1.9, 48.4, "", 4.34, 76.91, 0.761}, 
 {"CHN", "Asia", "China", "2020-07-27", 84005., 68., 38.286, 4634., 0., 0., 
  58.364, 0.047, 0.027, 3.22, 0., 0., 1.57, "", "", "", "", "", "", "", "", 
  "", "", "", "", "", "", "", "", "", "", "", "", "", "", "", "", "", "", 
  78.24, 1.439323774*^9, 147.674, 38.7, 10.641, 5.929, 15308.712, 0.7, 
  261.899, 9.74, 1.9, 48.4, "", 4.34, 76.91, 0.761}, 
 {"CHN", "Asia", "China", "2020-07-28", 84106., 101., 50.857, 4634., 0., 0., 
  58.434, 0.07, 0.035, 3.22, 0., 0., 1.5, "", "", "", "", "", "", "", "", "", 
  "", "", "", "", "", "", "", "", "", "", "", "", "", "", "", "", "", 78.24, 
  1.439323774*^9, 147.674, 38.7, 10.641, 5.929, 15308.712, 0.7, 261.899, 
  9.74, 1.9, 48.4, "", 4.34, 76.91, 0.761}, {"CHN", "Asia", "China", 
  "2020-07-29", 84211., 105., 62.286, 4634., 0., 0., 58.507, 0.073, 0.043, 
  3.22, 0., 0., 1.42, "", "", "", "", "", "", "", "", "", "", "", "", "", "", 
  "", "", "", "", "", "", "", "", "", "", "", "", 78.24, 1.439323774*^9, 
  147.674, 38.7, 10.641, 5.929, 15308.712, 0.7, 261.899, 9.74, 1.9, 48.4, "", 
  4.34, 76.91, 0.761}, {"CHN", "Asia", "China", "2020-07-30", 84338., 127., 
  77.429, 4634., 0., 0., 58.596, 0.088, 0.054, 3.22, 0., 0., 1.34, "", "", 
  "", "", "", "", "", "", "", "", "", "", "", "", "", "", "", "", "", "", "", 
  "", "", "", "", "", 78.24, 1.439323774*^9, 147.674, 38.7, 10.641, 5.929, 
  15308.712, 0.7, 261.899, 9.74, 1.9, 48.4, "", 4.34, 76.91, 0.761}, 
 {"CHN", "Asia", "China", "2020-07-31", 84383., 45., 79., 4634., 0., 0., 
  58.627, 0.031, 0.055, 3.22, 0., 0., 1.23, "", "", "", "", "", "", "", "", 
  "", "", "", "", "", "", "", "", "", "", "", "", "", "", "", "", "", "", 
  78.24, 1.439323774*^9, 147.674, 38.7, 10.641, 5.929, 15308.712, 0.7, 
  261.899, 9.74, 1.9, 48.4, "", 4.34, 76.91, 0.761}, 
 {"CHN", "Asia", "China", "2020-08-01", 84431., 48., 79.286, 4634., 0., 0., 
  58.66, 0.033, 0.055, 3.22, 0., 0., 1.13, "", "", "", "", "", "", "", "", 
  "", "", "", "", "", "", "", "", "", "", "", "", "", "", "", "", "", "", 
  78.24, 1.439323774*^9, 147.674, 38.7, 10.641, 5.929, 15308.712, 0.7, 
  261.899, 9.74, 1.9, 48.4, "", 4.34, 76.91, 0.761}, 
 {"CHN", "Asia", "China", "2020-08-02", 84474., 43., 76.714, 4634., 0., 0., 
  58.69, 0.03, 0.053, 3.22, 0., 0., 1.05, "", "", "", "", "", "", "", "", "", 
  "", "", "", "", "", "", "", "", "", "", "", "", "", "", "", "", "", 78.24, 
  1.439323774*^9, 147.674, 38.7, 10.641, 5.929, 15308.712, 0.7, 261.899, 
  9.74, 1.9, 48.4, "", 4.34, 76.91, 0.761}, {"CHN", "Asia", "China", 
  "2020-08-03", 84510., 36., 72.143, 4634., 0., 0., 58.715, 0.025, 0.05, 
  3.22, 0., 0., 0.98, "", "", "", "", "", "", "", "", "", "", "", "", "", "", 
  "", "", "", "", "", "", "", "", "", "", "", "", 78.24, 1.439323774*^9, 
  147.674, 38.7, 10.641, 5.929, 15308.712, 0.7, 261.899, 9.74, 1.9, 48.4, "", 
  4.34, 76.91, 0.761}, {"CHN", "Asia", "China", "2020-08-04", 84537., 27., 
  61.571, 4634., 0., 0., 58.734, 0.019, 0.043, 3.22, 0., 0., 0.93, "", "", 
  "", "", "", "", "", "", "", "", "", "", "", "", "", "", "", "", "", "", "", 
  "", "", "", "", "", 78.24, 1.439323774*^9, 147.674, 38.7, 10.641, 5.929, 
  15308.712, 0.7, 261.899, 9.74, 1.9, 48.4, "", 4.34, 76.91, 0.761}, 
 {"CHN", "Asia", "China", "2020-08-05", 84574., 37., 51.857, 4634., 0., 0., 
  58.76, 0.026, 0.036, 3.22, 0., 0., 0.9, "", "", "", "", "", "", "", "", "", 
  "", "", "", "", "", "", "", "", "", "", "", "", "", "", "", "", "", 78.24, 
  1.439323774*^9, 147.674, 38.7, 10.641, 5.929, 15308.712, 0.7, 261.899, 
  9.74, 1.9, 48.4, "", 4.34, 76.91, 0.761}, {"CHN", "Asia", "China", 
  "2020-08-06", 84611., 37., 39., 4634., 0., 0., 58.785, 0.026, 0.027, 3.22, 
  0., 0., 0.86, "", "", "", "", "", "", "", "", "", 1.6*^8, 111.163, "", "", 
  "", "", "", "tests performed", "", "", "", "", "", "", "", "", "", 78.24, 
  1.439323774*^9, 147.674, 38.7, 10.641, 5.929, 15308.712, 0.7, 261.899, 
  9.74, 1.9, 48.4, "", 4.34, 76.91, 0.761}, {"CHN", "Asia", "China", 
  "2020-08-07", 84642., 31., 37., 4634., 0., 0., 58.807, 0.022, 0.026, 3.22, 
  0., 0., 0.83, "", "", "", "", "", "", "", "", "", "", "", "", "", "", "", 
  "", "", "", "", "", "", "", "", "", "", "", 78.24, 1.439323774*^9, 147.674, 
  38.7, 10.641, 5.929, 15308.712, 0.7, 261.899, 9.74, 1.9, 48.4, "", 4.34, 
  76.91, 0.761}, {"CHN", "Asia", "China", "2020-08-08", 84665., 23., 33.429, 
  4634., 0., 0., 58.823, 0.016, 0.023, 3.22, 0., 0., 0.8, "", "", "", "", "", 
  "", "", "", "", "", "", "", "", "", "", "", "", "", "", "", "", "", "", "", 
  "", "", 78.24, 1.439323774*^9, 147.674, 38.7, 10.641, 5.929, 15308.712, 
  0.7, 261.899, 9.74, 1.9, 48.4, "", 4.34, 76.91, 0.761}, 
 {"CHN", "Asia", "China", "2020-08-09", 84714., 49., 34.286, 4634., 0., 0., 
  58.857, 0.034, 0.024, 3.22, 0., 0., 0.78, "", "", "", "", "", "", "", "", 
  "", "", "", "", "", "", "", "", "", "", "", "", "", "", "", "", "", "", 
  78.24, 1.439323774*^9, 147.674, 38.7, 10.641, 5.929, 15308.712, 0.7, 
  261.899, 9.74, 1.9, 48.4, "", 4.34, 76.91, 0.761}, 
 {"CHN", "Asia", "China", "2020-08-10", 84758., 44., 35.429, 4634., 0., 0., 
  58.887, 0.031, 0.025, 3.22, 0., 0., 0.76, "", "", "", "", "", "", "", "", 
  "", "", "", "", "", "", "", "", "", "", "", "", "", "", "", "", "", "", 
  78.24, 1.439323774*^9, 147.674, 38.7, 10.641, 5.929, 15308.712, 0.7, 
  261.899, 9.74, 1.9, 48.4, "", 4.34, 76.91, 0.761}, 
 {"CHN", "Asia", "China", "2020-08-11", 84777., 19., 34.286, 4634., 0., 0., 
  58.901, 0.013, 0.024, 3.22, 0., 0., 0.74, "", "", "", "", "", "", "", "", 
  "", "", "", "", "", "", "", "", "", "", "", "", "", "", "", "", "", "", 
  78.24, 1.439323774*^9, 147.674, 38.7, 10.641, 5.929, 15308.712, 0.7, 
  261.899, 9.74, 1.9, 48.4, "", 4.34, 76.91, 0.761}, 
 {"CHN", "Asia", "China", "2020-08-12", 84802., 25., 32.571, 4634., 0., 0., 
  58.918, 0.017, 0.023, 3.22, 0., 0., 0.73, "", "", "", "", "", "", "", "", 
  "", "", "", "", "", "", "", "", "", "", "", "", "", "", "", "", "", "", 
  78.24, 1.439323774*^9, 147.674, 38.7, 10.641, 5.929, 15308.712, 0.7, 
  261.899, 9.74, 1.9, 48.4, "", 4.34, 76.91, 0.761}, 
 {"CHN", "Asia", "China", "2020-08-13", 84832., 30., 31.571, 4634., 0., 0., 
  58.939, 0.021, 0.022, 3.22, 0., 0., 0.72, "", "", "", "", "", "", "", "", 
  "", "", "", "", "", "", "", "", "", "", "", "", "", "", "", "", "", "", 
  78.24, 1.439323774*^9, 147.674, 38.7, 10.641, 5.929, 15308.712, 0.7, 
  261.899, 9.74, 1.9, 48.4, "", 4.34, 76.91, 0.761}, 
 {"CHN", "Asia", "China", "2020-08-14", 84854., 22., 30.286, 4634., 0., 0., 
  58.954, 0.015, 0.021, 3.22, 0., 0., 0.7, "", "", "", "", "", "", "", "", 
  "", "", "", "", "", "", "", "", "", "", "", "", "", "", "", "", "", "", 
  78.24, 1.439323774*^9, 147.674, 38.7, 10.641, 5.929, 15308.712, 0.7, 
  261.899, 9.74, 1.9, 48.4, "", 4.34, 76.91, 0.761}, 
 {"CHN", "Asia", "China", "2020-08-15", 84873., 19., 29.714, 4634., 0., 0., 
  58.967, 0.013, 0.021, 3.22, 0., 0., 0.68, "", "", "", "", "", "", "", "", 
  "", "", "", "", "", "", "", "", "", "", "", "", "", "", "", "", "", "", 
  78.24, 1.439323774*^9, 147.674, 38.7, 10.641, 5.929, 15308.712, 0.7, 
  261.899, 9.74, 1.9, 48.4, "", 4.34, 76.91, 0.761}, 
 {"CHN", "Asia", "China", "2020-08-16", 84895., 22., 25.857, 4634., 0., 0., 
  58.983, 0.015, 0.018, 3.22, 0., 0., 0.67, "", "", "", "", "", "", "", "", 
  "", "", "", "", "", "", "", "", "", "", "", "", "", "", "", "", "", "", 
  78.24, 1.439323774*^9, 147.674, 38.7, 10.641, 5.929, 15308.712, 0.7, 
  261.899, 9.74, 1.9, 48.4, "", 4.34, 76.91, 0.761}, 
 {"CHN", "Asia", "China", "2020-08-17", 84917., 22., 22.714, 4634., 0., 0., 
  58.998, 0.015, 0.016, 3.22, 0., 0., 0.65, "", "", "", "", "", "", "", "", 
  "", "", "", "", "", "", "", "", "", "", "", "", "", "", "", "", "", "", 
  78.24, 1.439323774*^9, 147.674, 38.7, 10.641, 5.929, 15308.712, 0.7, 
  261.899, 9.74, 1.9, 48.4, "", 4.34, 76.91, 0.761}, 
 {"CHN", "Asia", "China", "2020-08-18", 84934., 17., 22.429, 4634., 0., 0., 
  59.01, 0.012, 0.016, 3.22, 0., 0., 0.63, "", "", "", "", "", "", "", "", 
  "", "", "", "", "", "", "", "", "", "", "", "", "", "", "", "", "", "", 
  78.24, 1.439323774*^9, 147.674, 38.7, 10.641, 5.929, 15308.712, 0.7, 
  261.899, 9.74, 1.9, 48.4, "", 4.34, 76.91, 0.761}, 
 {"CHN", "Asia", "China", "2020-08-19", 84941., 7., 19.857, 4634., 0., 0., 
  59.015, 0.005, 0.014, 3.22, 0., 0., 0.6, "", "", "", "", "", "", "", "", 
  "", "", "", "", "", "", "", "", "", "", "", "", "", "", "", "", "", "", 
  78.24, 1.439323774*^9, 147.674, 38.7, 10.641, 5.929, 15308.712, 0.7, 
  261.899, 9.74, 1.9, 48.4, "", 4.34, 76.91, 0.761}, 
 {"CHN", "Asia", "China", "2020-08-20", 84963., 22., 18.714, 4634., 0., 0., 
  59.03, 0.015, 0.013, 3.22, 0., 0., 0.59, "", "", "", "", "", "", "", "", 
  "", "", "", "", "", "", "", "", "", "", "", "", "", "", "", "", "", "", 
  78.24, 1.439323774*^9, 147.674, 38.7, 10.641, 5.929, 15308.712, 0.7, 
  261.899, 9.74, 1.9, 48.4, "", 4.34, 76.91, 0.761}, 
 {"CHN", "Asia", "China", "2020-08-21", 84985., 22., 18.714, 4634., 0., 0., 
  59.045, 0.015, 0.013, 3.22, 0., 0., 0.58, "", "", "", "", "", "", "", "", 
  "", "", "", "", "", "", "", "", "", "", "", "", "", "", "", "", "", "", 
  78.24, 1.439323774*^9, 147.674, 38.7, 10.641, 5.929, 15308.712, 0.7, 
  261.899, 9.74, 1.9, 48.4, "", 4.34, 76.91, 0.761}, 
 {"CHN", "Asia", "China", "2020-08-22", 84997., 12., 17.714, 4634., 0., 0., 
  59.053, 0.008, 0.012, 3.22, 0., 0., 0.57, "", "", "", "", "", "", "", "", 
  "", "", "", "", "", "", "", "", "", "", "", "", "", "", "", "", "", "", 
  78.24, 1.439323774*^9, 147.674, 38.7, 10.641, 5.929, 15308.712, 0.7, 
  261.899, 9.74, 1.9, 48.4, "", 4.34, 76.91, 0.761}, 
 {"CHN", "Asia", "China", "2020-08-23", 85013., 16., 16.857, 4634., 0., 0., 
  59.065, 0.011, 0.012, 3.22, 0., 0., 0.57, "", "", "", "", "", "", "", "", 
  "", "", "", "", "", "", "", "", "", "", "", "", "", "", "", "", "", "", 
  78.24, 1.439323774*^9, 147.674, 38.7, 10.641, 5.929, 15308.712, 0.7, 
  261.899, 9.74, 1.9, 48.4, "", 4.34, 76.91, 0.761}, 
 {"CHN", "Asia", "China", "2020-08-24", 85027., 14., 15.714, 4634., 0., 0., 
  59.074, 0.01, 0.011, 3.22, 0., 0., 0.57, "", "", "", "", "", "", "", "", 
  "", "", "", "", "", "", "", "", "", "", "", "", "", "", "", "", "", "", 
  78.24, 1.439323774*^9, 147.674, 38.7, 10.641, 5.929, 15308.712, 0.7, 
  261.899, 9.74, 1.9, 48.4, "", 4.34, 76.91, 0.761}, 
 {"CHN", "Asia", "China", "2020-08-25", 85042., 15., 15.429, 4634., 0., 0., 
  59.085, 0.01, 0.011, 3.22, 0., 0., 0.59, "", "", "", "", "", "", "", "", 
  "", "", "", "", "", "", "", "", "", "", "", "", "", "", "", "", "", "", 
  78.24, 1.439323774*^9, 147.674, 38.7, 10.641, 5.929, 15308.712, 0.7, 
  261.899, 9.74, 1.9, 48.4, "", 4.34, 76.91, 0.761}, 
 {"CHN", "Asia", "China", "2020-08-26", 85050., 8., 15.571, 4634., 0., 0., 
  59.09, 0.006, 0.011, 3.22, 0., 0., 0.59, "", "", "", "", "", "", "", "", 
  "", "", "", "", "", "", "", "", "", "", "", "", "", "", "", "", "", "", 
  78.24, 1.439323774*^9, 147.674, 38.7, 10.641, 5.929, 15308.712, 0.7, 
  261.899, 9.74, 1.9, 48.4, "", 4.34, 76.91, 0.761}, 
 {"CHN", "Asia", "China", "2020-08-27", 85059., 9., 13.714, 4634., 0., 0., 
  59.097, 0.006, 0.01, 3.22, 0., 0., 0.59, "", "", "", "", "", "", "", "", 
  "", "", "", "", "", "", "", "", "", "", "", "", "", "", "", "", "", "", 
  78.24, 1.439323774*^9, 147.674, 38.7, 10.641, 5.929, 15308.712, 0.7, 
  261.899, 9.74, 1.9, 48.4, "", 4.34, 76.91, 0.761}, 
 {"CHN", "Asia", "China", "2020-08-28", 85068., 9., 11.857, 4634., 0., 0., 
  59.103, 0.006, 0.008, 3.22, 0., 0., 0.6, "", "", "", "", "", "", "", "", 
  "", "", "", "", "", "", "", "", "", "", "", "", "", "", "", "", "", "", 
  78.24, 1.439323774*^9, 147.674, 38.7, 10.641, 5.929, 15308.712, 0.7, 
  261.899, 9.74, 1.9, 48.4, "", 4.34, 76.91, 0.761}, 
 {"CHN", "Asia", "China", "2020-08-29", 85077., 9., 11.429, 4634., 0., 0., 
  59.109, 0.006, 0.008, 3.22, 0., 0., 0.61, "", "", "", "", "", "", "", "", 
  "", "", "", "", "", "", "", "", "", "", "", "", "", "", "", "", "", "", 
  78.24, 1.439323774*^9, 147.674, 38.7, 10.641, 5.929, 15308.712, 0.7, 
  261.899, 9.74, 1.9, 48.4, "", 4.34, 76.91, 0.761}, 
 {"CHN", "Asia", "China", "2020-08-30", 85094., 17., 11.571, 4634., 0., 0., 
  59.121, 0.012, 0.008, 3.22, 0., 0., 0.62, "", "", "", "", "", "", "", "", 
  "", "", "", "", "", "", "", "", "", "", "", "", "", "", "", "", "", "", 
  78.24, 1.439323774*^9, 147.674, 38.7, 10.641, 5.929, 15308.712, 0.7, 
  261.899, 9.74, 1.9, 48.4, "", 4.34, 76.91, 0.761}, 
 {"CHN", "Asia", "China", "2020-08-31", 85104., 10., 11., 4634., 0., 0., 
  59.128, 0.007, 0.008, 3.22, 0., 0., 0.63, "", "", "", "", "", "", "", "", 
  "", "", "", "", "", "", "", "", "", "", "", "", "", "", "", "", "", "", 
  78.24, 1.439323774*^9, 147.674, 38.7, 10.641, 5.929, 15308.712, 0.7, 
  261.899, 9.74, 1.9, 48.4, "", 4.34, 76.91, 0.761}, 
 {"CHN", "Asia", "China", "2020-09-01", 85111., 7., 9.857, 4634., 0., 0., 
  59.133, 0.005, 0.007, 3.22, 0., 0., 0.65, "", "", "", "", "", "", "", "", 
  "", "", "", "", "", "", "", "", "", "", "", "", "", "", "", "", "", "", 
  78.24, 1.439323774*^9, 147.674, 38.7, 10.641, 5.929, 15308.712, 0.7, 
  261.899, 9.74, 1.9, 48.4, "", 4.34, 76.91, 0.761}, 
 {"CHN", "Asia", "China", "2020-09-02", 85123., 12., 10.429, 4634., 0., 0., 
  59.141, 0.008, 0.007, 3.22, 0., 0., 0.67, "", "", "", "", "", "", "", "", 
  "", "", "", "", "", "", "", "", "", "", "", "", "", "", "", "", "", "", 
  55.09, 1.439323774*^9, 147.674, 38.7, 10.641, 5.929, 15308.712, 0.7, 
  261.899, 9.74, 1.9, 48.4, "", 4.34, 76.91, 0.761}, 
 {"CHN", "Asia", "China", "2020-09-03", 85148., 25., 12.714, 4634., 0., 0., 
  59.158, 0.017, 0.009, 3.22, 0., 0., 0.7, "", "", "", "", "", "", "", "", 
  "", "", "", "", "", "", "", "", "", "", "", "", "", "", "", "", "", "", 
  55.09, 1.439323774*^9, 147.674, 38.7, 10.641, 5.929, 15308.712, 0.7, 
  261.899, 9.74, 1.9, 48.4, "", 4.34, 76.91, 0.761}, 
 {"CHN", "Asia", "China", "2020-09-04", 85158., 10., 12.857, 4634., 0., 0., 
  59.165, 0.007, 0.009, 3.22, 0., 0., 0.71, "", "", "", "", "", "", "", "", 
  "", "", "", "", "", "", "", "", "", "", "", "", "", "", "", "", "", "", 
  46.76, 1.439323774*^9, 147.674, 38.7, 10.641, 5.929, 15308.712, 0.7, 
  261.899, 9.74, 1.9, 48.4, "", 4.34, 76.91, 0.761}, 
 {"CHN", "Asia", "China", "2020-09-05", 85168., 10., 13., 4634., 0., 0., 
  59.172, 0.007, 0.009, 3.22, 0., 0., 0.72, "", "", "", "", "", "", "", "", 
  "", "", "", "", "", "", "", "", "", "", "", "", "", "", "", "", "", "", 
  46.76, 1.439323774*^9, 147.674, 38.7, 10.641, 5.929, 15308.712, 0.7, 
  261.899, 9.74, 1.9, 48.4, "", 4.34, 76.91, 0.761}, 
 {"CHN", "Asia", "China", "2020-09-06", 85180., 12., 12.286, 4634., 0., 0., 
  59.181, 0.008, 0.009, 3.22, 0., 0., 0.74, "", "", "", "", "", "", "", "", 
  "", "", "", "", "", "", "", "", "", "", "", "", "", "", "", "", "", "", 
  46.76, 1.439323774*^9, 147.674, 38.7, 10.641, 5.929, 15308.712, 0.7, 
  261.899, 9.74, 1.9, 48.4, "", 4.34, 76.91, 0.761}, 
 {"CHN", "Asia", "China", "2020-09-07", 85189., 9., 12.143, 4634., 0., 0., 
  59.187, 0.006, 0.008, 3.22, 0., 0., 0.75, "", "", "", "", "", "", "", "", 
  "", "", "", "", "", "", "", "", "", "", "", "", "", "", "", "", "", "", 
  46.76, 1.439323774*^9, 147.674, 38.7, 10.641, 5.929, 15308.712, 0.7, 
  261.899, 9.74, 1.9, 48.4, "", 4.34, 76.91, 0.761}, 
 {"CHN", "Asia", "China", "2020-09-08", 85192., 3., 11.571, 4634., 0., 0., 
  59.189, 0.002, 0.008, 3.22, 0., 0., 0.75, "", "", "", "", "", "", "", "", 
  "", "", "", "", "", "", "", "", "", "", "", "", "", "", "", "", "", "", 
  46.76, 1.439323774*^9, 147.674, 38.7, 10.641, 5.929, 15308.712, 0.7, 
  261.899, 9.74, 1.9, 48.4, "", 4.34, 76.91, 0.761}, 
 {"CHN", "Asia", "China", "2020-09-09", 85199., 7., 10.857, 4634., 0., 0., 
  59.194, 0.005, 0.008, 3.22, 0., 0., 0.78, "", "", "", "", "", "", "", "", 
  "", "", "", "", "", "", "", "", "", "", "", "", "", "", "", "", "", "", 
  46.76, 1.439323774*^9, 147.674, 38.7, 10.641, 5.929, 15308.712, 0.7, 
  261.899, 9.74, 1.9, 48.4, "", 4.34, 76.91, 0.761}, 
 {"CHN", "Asia", "China", "2020-09-10", 85214., 15., 9.429, 4634., 0., 0., 
  59.204, 0.01, 0.007, 3.22, 0., 0., 0.82, "", "", "", "", "", "", "", "", 
  "", "", "", "", "", "", "", "", "", "", "", "", "", "", "", "", "", "", 
  46.76, 1.439323774*^9, 147.674, 38.7, 10.641, 5.929, 15308.712, 0.7, 
  261.899, 9.74, 1.9, 48.4, "", 4.34, 76.91, 0.761}, 
 {"CHN", "Asia", "China", "2020-09-11", 85220., 6., 8.857, 4634., 0., 0., 
  59.208, 0.004, 0.006, 3.22, 0., 0., 0.85, "", "", "", "", "", "", "", "", 
  "", "", "", "", "", "", "", "", "", "", "", "", "", "", "", "", "", "", 
  46.76, 1.439323774*^9, 147.674, 38.7, 10.641, 5.929, 15308.712, 0.7, 
  261.899, 9.74, 1.9, 48.4, "", 4.34, 76.91, 0.761}, 
 {"CHN", "Asia", "China", "2020-09-12", 85230., 10., 8.857, 4634., 0., 0., 
  59.215, 0.007, 0.006, 3.22, 0., 0., 0.88, "", "", "", "", "", "", "", "", 
  "", "", "", "", "", "", "", "", "", "", "", "", "", "", "", "", "", "", 
  46.76, 1.439323774*^9, 147.674, 38.7, 10.641, 5.929, 15308.712, 0.7, 
  261.899, 9.74, 1.9, 48.4, "", 4.34, 76.91, 0.761}, 
 {"CHN", "Asia", "China", "2020-09-13", 85240., 10., 8.571, 4634., 0., 0., 
  59.222, 0.007, 0.006, 3.22, 0., 0., 0.91, "", "", "", "", "", "", "", "", 
  "", "", "", "", "", "", "", "", "", "", "", "", "", "", "", "", "", "", 
  46.76, 1.439323774*^9, 147.674, 38.7, 10.641, 5.929, 15308.712, 0.7, 
  261.899, 9.74, 1.9, 48.4, "", 4.34, 76.91, 0.761}, 
 {"CHN", "Asia", "China", "2020-09-14", 85248., 8., 8.429, 4634., 0., 0., 
  59.228, 0.006, 0.006, 3.22, 0., 0., 0.92, "", "", "", "", "", "", "", "", 
  "", "", "", "", "", "", "", "", "", "", "", "", "", "", "", "", "", "", 
  46.76, 1.439323774*^9, 147.674, 38.7, 10.641, 5.929, 15308.712, 0.7, 
  261.899, 9.74, 1.9, 48.4, "", 4.34, 76.91, 0.761}, 
 {"CHN", "Asia", "China", "2020-09-15", 85260., 12., 9.714, 4634., 0., 0., 
  59.236, 0.008, 0.007, 3.22, 0., 0., 0.93, "", "", "", "", "", "", "", "", 
  "", "", "", "", "", "", "", "", "", "", "", "", "", "", "", "", "", "", 
  81.94, 1.439323774*^9, 147.674, 38.7, 10.641, 5.929, 15308.712, 0.7, 
  261.899, 9.74, 1.9, 48.4, "", 4.34, 76.91, 0.761}, 
 {"CHN", "Asia", "China", "2020-09-16", 85269., 9., 10., 4634., 0., 0., 
  59.242, 0.006, 0.007, 3.22, 0., 0., 0.96, "", "", "", "", "", "", "", "", 
  "", "", "", "", "", "", "", "", "", "", "", "", "", "", "", "", "", "", 
  81.94, 1.439323774*^9, 147.674, 38.7, 10.641, 5.929, 15308.712, 0.7, 
  261.899, 9.74, 1.9, 48.4, "", 4.34, 76.91, 0.761}, 
 {"CHN", "Asia", "China", "2020-09-17", 85301., 32., 12.429, 4634., 0., 0., 
  59.265, 0.022, 0.009, 3.22, 0., 0., 0.98, "", "", "", "", "", "", "", "", 
  "", "", "", "", "", "", "", "", "", "", "", "", "", "", "", "", "", "", 
  81.94, 1.439323774*^9, 147.674, 38.7, 10.641, 5.929, 15308.712, 0.7, 
  261.899, 9.74, 1.9, 48.4, "", 4.34, 76.91, 0.761}, 
 {"CHN", "Asia", "China", "2020-09-18", 85315., 14., 13.571, 4634., 0., 0., 
  59.274, 0.01, 0.009, 3.22, 0., 0., 0.96, "", "", "", "", "", "", "", "", 
  "", "", "", "", "", "", "", "", "", "", "", "", "", "", "", "", "", "", 
  81.94, 1.439323774*^9, 147.674, 38.7, 10.641, 5.929, 15308.712, 0.7, 
  261.899, 9.74, 1.9, 48.4, "", 4.34, 76.91, 0.761}, 
 {"CHN", "Asia", "China", "2020-09-19", 85325., 10., 13.571, 4634., 0., 0., 
  59.281, 0.007, 0.009, 3.22, 0., 0., 0.95, "", "", "", "", "", "", "", "", 
  "", "", "", "", "", "", "", "", "", "", "", "", "", "", "", "", "", "", 
  81.94, 1.439323774*^9, 147.674, 38.7, 10.641, 5.929, 15308.712, 0.7, 
  261.899, 9.74, 1.9, 48.4, "", 4.34, 76.91, 0.761}, 
 {"CHN", "Asia", "China", "2020-09-20", 85337., 12., 13.857, 4634., 0., 0., 
  59.29, 0.008, 0.01, 3.22, 0., 0., 0.93, "", "", "", "", "", "", "", "", "", 
  "", "", "", "", "", "", "", "", "", "", "", "", "", "", "", "", "", 81.94, 
  1.439323774*^9, 147.674, 38.7, 10.641, 5.929, 15308.712, 0.7, 261.899, 
  9.74, 1.9, 48.4, "", 4.34, 76.91, 0.761}, {"CHN", "Asia", "China", 
  "2020-09-21", 85343., 6., 13.571, 4634., 0., 0., 59.294, 0.004, 0.009, 
  3.22, 0., 0., 0.9, "", "", "", "", "", "", "", "", "", "", "", "", "", "", 
  "", "", "", "", "", "", "", "", "", "", "", "", 75.46, 1.439323774*^9, 
  147.674, 38.7, 10.641, 5.929, 15308.712, 0.7, 261.899, 9.74, 1.9, 48.4, "", 
  4.34, 76.91, 0.761}, {"CHN", "Asia", "China", "2020-09-22", 85353., 10., 
  13.286, 4634., 0., 0., 59.301, 0.007, 0.009, 3.22, 0., 0., 0.88, "", "", 
  "", "", "", "", "", "", "", "", "", "", "", "", "", "", "", "", "", "", "", 
  "", "", "", "", "", 71.76, 1.439323774*^9, 147.674, 38.7, 10.641, 5.929, 
  15308.712, 0.7, 261.899, 9.74, 1.9, 48.4, "", 4.34, 76.91, 0.761}, 
 {"CHN", "Asia", "China", "2020-09-23", 85360., 7., 13., 4634., 0., 0., 
  59.306, 0.005, 0.009, 3.22, 0., 0., 0.87, "", "", "", "", "", "", "", "", 
  "", "", "", "", "", "", "", "", "", "", "", "", "", "", "", "", "", "", 
  60.65, 1.439323774*^9, 147.674, 38.7, 10.641, 5.929, 15308.712, 0.7, 
  261.899, 9.74, 1.9, 48.4, "", 4.34, 76.91, 0.761}, 
 {"CHN", "Asia", "China", "2020-09-24", 85368., 8., 9.571, 4634., 0., 0., 
  59.311, 0.006, 0.007, 3.22, 0., 0., 0.87, "", "", "", "", "", "", "", "", 
  "", "", "", "", "", "", "", "", "", "", "", "", "", "", "", "", "", "", 
  63.43, 1.439323774*^9, 147.674, 38.7, 10.641, 5.929, 15308.712, 0.7, 
  261.899, 9.74, 1.9, 48.4, "", 4.34, 76.91, 0.761}, 
 {"CHN", "Asia", "China", "2020-09-25", 85383., 15., 9.714, 4634., 0., 0., 
  59.322, 0.01, 0.007, 3.22, 0., 0., 0.91, "", "", "", "", "", "", "", "", 
  "", "", "", "", "", "", "", "", "", "", "", "", "", "", "", "", "", "", 
  63.43, 1.439323774*^9, 147.674, 38.7, 10.641, 5.929, 15308.712, 0.7, 
  261.899, 9.74, 1.9, 48.4, "", 4.34, 76.91, 0.761}, 
 {"CHN", "Asia", "China", "2020-09-26", 85397., 14., 10.286, 4634., 0., 0., 
  59.331, 0.01, 0.007, 3.22, 0., 0., 0.94, "", "", "", "", "", "", "", "", 
  "", "", "", "", "", "", "", "", "", "", "", "", "", "", "", "", "", "", 
  54.17, 1.439323774*^9, 147.674, 38.7, 10.641, 5.929, 15308.712, 0.7, 
  261.899, 9.74, 1.9, 48.4, "", 4.34, 76.91, 0.761}, 
 {"CHN", "Asia", "China", "2020-09-27", 85418., 21., 11.571, 4634., 0., 0., 
  59.346, 0.015, 0.008, 3.22, 0., 0., 0.98, "", "", "", "", "", "", "", "", 
  "", "", "", "", "", "", "", "", "", "", "", "", "", "", "", "", "", "", 
  54.17, 1.439323774*^9, 147.674, 38.7, 10.641, 5.929, 15308.712, 0.7, 
  261.899, 9.74, 1.9, 48.4, "", 4.34, 76.91, 0.761}, 
 {"CHN", "Asia", "China", "2020-09-28", 85430., 12., 12.429, 4634., 0., 0., 
  59.354, 0.008, 0.009, 3.22, 0., 0., 1., "", "", "", "", "", "", "", "", "", 
  "", "", "", "", "", "", "", "", "", "", "", "", "", "", "", "", "", 54.17, 
  1.439323774*^9, 147.674, 38.7, 10.641, 5.929, 15308.712, 0.7, 261.899, 
  9.74, 1.9, 48.4, "", 4.34, 76.91, 0.761}, {"CHN", "Asia", "China", 
  "2020-09-29", 85449., 19., 13.714, 4634., 0., 0., 59.367, 0.013, 0.01, 
  3.22, 0., 0., 1.02, "", "", "", "", "", "", "", "", "", "", "", "", "", "", 
  "", "", "", "", "", "", "", "", "", "", "", "", 54.17, 1.439323774*^9, 
  147.674, 38.7, 10.641, 5.929, 15308.712, 0.7, 261.899, 9.74, 1.9, 48.4, "", 
  4.34, 76.91, 0.761}, {"CHN", "Asia", "China", "2020-09-30", 85458., 9., 
  14., 4634., 0., 0., 59.374, 0.006, 0.01, 3.22, 0., 0., 1.01, "", "", "", 
  "", "", "", "", "", "", "", "", "", "", "", "", "", "", "", "", "", "", "", 
  "", "", "", "", 54.17, 1.439323774*^9, 147.674, 38.7, 10.641, 5.929, 
  15308.712, 0.7, 261.899, 9.74, 1.9, 48.4, "", 4.34, 76.91, 0.761}, 
 {"CHN", "Asia", "China", "2020-10-01", 85470., 12., 14.571, 4634., 0., 0., 
  59.382, 0.008, 0.01, 3.22, 0., 0., 1.01, "", "", "", "", "", "", "", "", 
  "", "", "", "", "", "", "", "", "", "", "", "", "", "", "", "", "", "", 
  54.17, 1.439323774*^9, 147.674, 38.7, 10.641, 5.929, 15308.712, 0.7, 
  261.899, 9.74, 1.9, 48.4, "", 4.34, 76.91, 0.761}, 
 {"CHN", "Asia", "China", "2020-10-02", 85480., 10., 13.857, 4634., 0., 0., 
  59.389, 0.007, 0.01, 3.22, 0., 0., 1.02, "", "", "", "", "", "", "", "", 
  "", "", "", "", "", "", "", "", "", "", "", "", "", "", "", "", "", "", 
  54.17, 1.439323774*^9, 147.674, 38.7, 10.641, 5.929, 15308.712, 0.7, 
  261.899, 9.74, 1.9, 48.4, "", 4.34, 76.91, 0.761}, 
 {"CHN", "Asia", "China", "2020-10-03", 85496., 16., 14.143, 4634., 0., 0., 
  59.4, 0.011, 0.01, 3.22, 0., 0., 1.04, "", "", "", "", "", "", "", "", "", 
  "", "", "", "", "", "", "", "", "", "", "", "", "", "", "", "", "", 54.17, 
  1.439323774*^9, 147.674, 38.7, 10.641, 5.929, 15308.712, 0.7, 261.899, 
  9.74, 1.9, 48.4, "", 4.34, 76.91, 0.761}, {"CHN", "Asia", "China", 
  "2020-10-04", 85516., 20., 14., 4634., 0., 0., 59.414, 0.014, 0.01, 3.22, 
  0., 0., 1.06, "", "", "", "", "", "", "", "", "", "", "", "", "", "", "", 
  "", "", "", "", "", "", "", "", "", "", "", 54.17, 1.439323774*^9, 147.674, 
  38.7, 10.641, 5.929, 15308.712, 0.7, 261.899, 9.74, 1.9, 48.4, "", 4.34, 
  76.91, 0.761}, {"CHN", "Asia", "China", "2020-10-05", 85528., 12., 14., 
  4634., 0., 0., 59.422, 0.008, 0.01, 3.22, 0., 0., 1.08, "", "", "", "", "", 
  "", "", "", "", "", "", "", "", "", "", "", "", "", "", "", "", "", "", "", 
  "", "", 54.17, 1.439323774*^9, 147.674, 38.7, 10.641, 5.929, 15308.712, 
  0.7, 261.899, 9.74, 1.9, 48.4, "", 4.34, 76.91, 0.761}, 
 {"CHN", "Asia", "China", "2020-10-06", 85535., 7., 12.286, 4634., 0., 0., 
  59.427, 0.005, 0.009, 3.22, 0., 0., 1.09, "", "", "", "", "", "", "", "", 
  "", "", "", "", "", "", "", "", "", "", "", "", "", "", "", "", "", "", 
  54.17, 1.439323774*^9, 147.674, 38.7, 10.641, 5.929, 15308.712, 0.7, 
  261.899, 9.74, 1.9, 48.4, "", 4.34, 76.91, 0.761}, 
 {"CHN", "Asia", "China", "2020-10-07", 85544., 9., 12.286, 4634., 0., 0., 
  59.433, 0.006, 0.009, 3.22, 0., 0., 1.12, "", "", "", "", "", "", "", "", 
  "", "", "", "", "", "", "", "", "", "", "", "", "", "", "", "", "", "", 
  54.17, 1.439323774*^9, 147.674, 38.7, 10.641, 5.929, 15308.712, 0.7, 
  261.899, 9.74, 1.9, 48.4, "", 4.34, 76.91, 0.761}, 
 {"CHN", "Asia", "China", "2020-10-08", 85567., 23., 13.857, 4634., 0., 0., 
  59.449, 0.016, 0.01, 3.22, 0., 0., 1.15, "", "", "", "", "", "", "", "", 
  "", "", "", "", "", "", "", "", "", "", "", "", "", "", "", "", "", "", 
  54.17, 1.439323774*^9, 147.674, 38.7, 10.641, 5.929, 15308.712, 0.7, 
  261.899, 9.74, 1.9, 48.4, "", 4.34, 76.91, 0.761}, 
 {"CHN", "Asia", "China", "2020-10-09", 85582., 15., 14.571, 4634., 0., 0., 
  59.46, 0.01, 0.01, 3.22, 0., 0., 1.13, "", "", "", "", "", "", "", "", "", 
  "", "", "", "", "", "", "", "", "", "", "", "", "", "", "", "", "", 54.17, 
  1.439323774*^9, 147.674, 38.7, 10.641, 5.929, 15308.712, 0.7, 261.899, 
  9.74, 1.9, 48.4, "", 4.34, 76.91, 0.761}, {"CHN", "Asia", "China", 
  "2020-10-10", 85603., 21., 15.286, 4634., 0., 0., 59.474, 0.015, 0.011, 
  3.22, 0., 0., 1.12, "", "", "", "", "", "", "", "", "", "", "", "", "", "", 
  "", "", "", "", "", "", "", "", "", "", "", "", 52.31, 1.439323774*^9, 
  147.674, 38.7, 10.641, 5.929, 15308.712, 0.7, 261.899, 9.74, 1.9, 48.4, "", 
  4.34, 76.91, 0.761}, {"CHN", "Asia", "China", "2020-10-11", 85630., 27., 
  16.286, 4634., 0., 0., 59.493, 0.019, 0.011, 3.22, 0., 0., 1.1, "", "", "", 
  "", "", "", "", "", "", "", "", "", "", "", "", "", "", "", "", "", "", "", 
  "", "", "", "", 52.31, 1.439323774*^9, 147.674, 38.7, 10.641, 5.929, 
  15308.712, 0.7, 261.899, 9.74, 1.9, 48.4, "", 4.34, 76.91, 0.761}, 
 {"CHN", "Asia", "China", "2020-10-12", 85637., 7., 15.571, 4634., 0., 0., 
  59.498, 0.005, 0.011, 3.22, 0., 0., 1.07, "", "", "", "", "", "", "", "", 
  "", "", "", "", "", "", "", "", "", "", "", "", "", "", "", "", "", "", 
  61.57, 1.439323774*^9, 147.674, 38.7, 10.641, 5.929, 15308.712, 0.7, 
  261.899, 9.74, 1.9, 48.4, "", 4.34, 76.91, 0.761}, 
 {"CHN", "Asia", "China", "2020-10-13", 85657., 20., 17.429, 4634., 0., 0., 
  59.512, 0.014, 0.012, 3.22, 0., 0., 1.07, "", "", "", "", "", "", "", "", 
  "", "", "", "", "", "", "", "", "", "", "", "", "", "", "", "", "", "", 
  61.57, 1.439323774*^9, 147.674, 38.7, 10.641, 5.929, 15308.712, 0.7, 
  261.899, 9.74, 1.9, 48.4, "", 4.34, 76.91, 0.761}, 
 {"CHN", "Asia", "China", "2020-10-14", 85668., 11., 17.714, 4634., 0., 0., 
  59.52, 0.008, 0.012, 3.22, 0., 0., 1.05, "", "", "", "", "", "", "", "", 
  "", "", "", "", "", "", "", "", "", "", "", "", "", "", "", "", "", "", 
  61.57, 1.439323774*^9, 147.674, 38.7, 10.641, 5.929, 15308.712, 0.7, 
  261.899, 9.74, 1.9, 48.4, "", 4.34, 76.91, 0.761}, 
 {"CHN", "Asia", "China", "2020-10-15", 85692., 24., 17.857, 4634., 0., 0., 
  59.536, 0.017, 0.012, 3.22, 0., 0., 1.06, "", "", "", "", "", "", "", "", 
  "", "", "", "", "", "", "", "", "", "", "", "", "", "", "", "", "", "", 
  61.57, 1.439323774*^9, 147.674, 38.7, 10.641, 5.929, 15308.712, 0.7, 
  261.899, 9.74, 1.9, 48.4, "", 4.34, 76.91, 0.761}, 
 {"CHN", "Asia", "China", "2020-10-16", 85705., 13., 17.571, 4634., 0., 0., 
  59.545, 0.009, 0.012, 3.22, 0., 0., 1.05, "", "", "", "", "", "", "", "", 
  "", "", "", "", "", "", "", "", "", "", "", "", "", "", "", "", "", "", 
  61.57, 1.439323774*^9, 147.674, 38.7, 10.641, 5.929, 15308.712, 0.7, 
  261.899, 9.74, 1.9, 48.4, "", 4.34, 76.91, 0.761}, 
 {"CHN", "Asia", "China", "2020-10-17", 85718., 13., 16.429, 4634., 0., 0., 
  59.554, 0.009, 0.011, 3.22, 0., 0., 1.06, "", "", "", "", "", "", "", "", 
  "", "", "", "", "", "", "", "", "", "", "", "", "", "", "", "", "", "", 
  61.57, 1.439323774*^9, 147.674, 38.7, 10.641, 5.929, 15308.712, 0.7, 
  261.899, 9.74, 1.9, 48.4, "", 4.34, 76.91, 0.761}, 
 {"CHN", "Asia", "China", "2020-10-18", 85731., 13., 14.429, 4634., 0., 0., 
  59.563, 0.009, 0.01, 3.22, 0., 0., 1.04, "", "", "", "", "", "", "", "", 
  "", "", "", "", "", "", "", "", "", "", "", "", "", "", "", "", "", "", 
  61.57, 1.439323774*^9, 147.674, 38.7, 10.641, 5.929, 15308.712, 0.7, 
  261.899, 9.74, 1.9, 48.4, "", 4.34, 76.91, 0.761}, 
 {"CHN", "Asia", "China", "2020-10-19", 85750., 19., 16.143, 4634., 0., 0., 
  59.577, 0.013, 0.011, 3.22, 0., 0., 1.06, "", "", "", "", "", "", "", "", 
  "", "", "", "", "", "", "", "", "", "", "", "", "", "", "", "", "", "", 
  61.57, 1.439323774*^9, 147.674, 38.7, 10.641, 5.929, 15308.712, 0.7, 
  261.899, 9.74, 1.9, 48.4, "", 4.34, 76.91, 0.761}, 
 {"CHN", "Asia", "China", "2020-10-20", 85761., 11., 14.857, 4634., 0., 0., 
  59.584, 0.008, 0.01, 3.22, 0., 0., 1.06, "", "", "", "", "", "", "", "", 
  "", "", "", "", "", "", "", "", "", "", "", "", "", "", "", "", "", "", 
  61.57, 1.439323774*^9, 147.674, 38.7, 10.641, 5.929, 15308.712, 0.7, 
  261.899, 9.74, 1.9, 48.4, "", 4.34, 76.91, 0.761}, 
 {"CHN", "Asia", "China", "2020-10-21", 85775., 14., 15.286, 4634., 0., 0., 
  59.594, 0.01, 0.011, 3.22, 0., 0., 1.07, "", "", "", "", "", "", "", "", 
  "", "", "", "", "", "", "", "", "", "", "", "", "", "", "", "", "", "", 
  61.57, 1.439323774*^9, 147.674, 38.7, 10.641, 5.929, 15308.712, 0.7, 
  261.899, 9.74, 1.9, 48.4, "", 4.34, 76.91, 0.761}, 
 {"CHN", "Asia", "China", "2020-10-22", 85793., 18., 14.429, 4634., 0., 0., 
  59.606, 0.013, 0.01, 3.22, 0., 0., 1.09, "", "", "", "", "", "", "", "", 
  "", "", "", "", "", "", "", "", "", "", "", "", "", "", "", "", "", "", 
  61.57, 1.439323774*^9, 147.674, 38.7, 10.641, 5.929, 15308.712, 0.7, 
  261.899, 9.74, 1.9, 48.4, "", 4.34, 76.91, 0.761}, 
 {"CHN", "Asia", "China", "2020-10-23", 85824., 31., 17., 4634., 0., 0., 
  59.628, 0.022, 0.012, 3.22, 0., 0., 1.11, "", "", "", "", "", "", "", "", 
  "", "", "", "", "", "", "", "", "", "", "", "", "", "", "", "", "", "", 
  61.57, 1.439323774*^9, 147.674, 38.7, 10.641, 5.929, 15308.712, 0.7, 
  261.899, 9.74, 1.9, 48.4, "", 4.34, 76.91, 0.761}, 
 {"CHN", "Asia", "China", "2020-10-24", 85839., 15., 17.286, 4634., 0., 0., 
  59.638, 0.01, 0.012, 3.22, 0., 0., 1.11, "", "", "", "", "", "", "", "", 
  "", "", "", "", "", "", "", "", "", "", "", "", "", "", "", "", "", "", 
  81.94, 1.439323774*^9, 147.674, 38.7, 10.641, 5.929, 15308.712, 0.7, 
  261.899, 9.74, 1.9, 48.4, "", 4.34, 76.91, 0.761}, 
 {"CHN", "Asia", "China", "2020-10-25", 85856., 17., 17.857, 4634., 0., 0., 
  59.65, 0.012, 0.012, 3.22, 0., 0., 1.13, "", "", "", "", "", "", "", "", 
  "", "", "", "", "", "", "", "", "", "", "", "", "", "", "", "", "", "", 
  81.94, 1.439323774*^9, 147.674, 38.7, 10.641, 5.929, 15308.712, 0.7, 
  261.899, 9.74, 1.9, 48.4, "", 4.34, 76.91, 0.761}, 
 {"CHN", "Asia", "China", "2020-10-26", 85872., 16., 17.429, 4634., 0., 0., 
  59.661, 0.011, 0.012, 3.22, 0., 0., 1.17, "", "", "", "", "", "", "", "", 
  "", "", "", "", "", "", "", "", "", "", "", "", "", "", "", "", "", "", 
  81.94, 1.439323774*^9, 147.674, 38.7, 10.641, 5.929, 15308.712, 0.7, 
  261.899, 9.74, 1.9, 48.4, "", 4.34, 76.91, 0.761}, 
 {"CHN", "Asia", "China", "2020-10-27", 85914., 42., 21.857, 4634., 0., 0., 
  59.691, 0.029, 0.015, 3.22, 0., 0., 1.23, "", "", "", "", "", "", "", "", 
  "", "", "", "", "", "", "", "", "", "", "", "", "", "", "", "", "", "", 
  81.94, 1.439323774*^9, 147.674, 38.7, 10.641, 5.929, 15308.712, 0.7, 
  261.899, 9.74, 1.9, 48.4, "", 4.34, 76.91, 0.761}, 
 {"CHN", "Asia", "China", "2020-10-28", 85961., 47., 26.571, 4634., 0., 0., 
  59.723, 0.033, 0.018, 3.22, 0., 0., 1.22, "", "", "", "", "", "", "", "", 
  "", "", "", "", "", "", "", "", "", "", "", "", "", "", "", "", "", "", 
  81.94, 1.439323774*^9, 147.674, 38.7, 10.641, 5.929, 15308.712, 0.7, 
  261.899, 9.74, 1.9, 48.4, "", 4.34, 76.91, 0.761}, 
 {"CHN", "Asia", "China", "2020-10-29", 85986., 25., 27.571, 4634., 0., 0., 
  59.741, 0.017, 0.019, 3.22, 0., 0., 1.18, "", "", "", "", "", "", "", "", 
  "", "", "", "", "", "", "", "", "", "", "", "", "", "", "", "", "", "", 
  81.94, 1.439323774*^9, 147.674, 38.7, 10.641, 5.929, 15308.712, 0.7, 
  261.899, 9.74, 1.9, 48.4, "", 4.34, 76.91, 0.761}, 
 {"CHN", "Asia", "China", "2020-10-30", 86019., 33., 27.857, 4634., 0., 0., 
  59.763, 0.023, 0.019, 3.22, 0., 0., 1.17, "", "", "", "", "", "", "", "", 
  "", "", "", "", "", "", "", "", "", "", "", "", "", "", "", "", "", "", 
  68.98, 1.439323774*^9, 147.674, 38.7, 10.641, 5.929, 15308.712, 0.7, 
  261.899, 9.74, 1.9, 48.4, "", 4.34, 76.91, 0.761}, 
 {"CHN", "Asia", "China", "2020-10-31", 86043., 24., 29.143, 4634., 0., 0., 
  59.78, 0.017, 0.02, 3.22, 0., 0., 1.14, "", "", "", "", "", "", "", "", "", 
  "", "", "", "", "", "", "", "", "", "", "", "", "", "", "", "", "", 63.43, 
  1.439323774*^9, 147.674, 38.7, 10.641, 5.929, 15308.712, 0.7, 261.899, 
  9.74, 1.9, 48.4, "", 4.34, 76.91, 0.761}, {"CHN", "Asia", "China", 
  "2020-11-01", 86067., 24., 30.143, 4634., 0., 0., 59.797, 0.017, 0.021, 
  3.22, 0., 0., 1.13, "", "", "", "", "", "", "", "", "", "", "", "", "", "", 
  "", "", "", "", "", "", "", "", "", "", "", "", 63.43, 1.439323774*^9, 
  147.674, 38.7, 10.641, 5.929, 15308.712, 0.7, 261.899, 9.74, 1.9, 48.4, "", 
  4.34, 76.91, 0.761}, {"CHN", "Asia", "China", "2020-11-02", 86116., 49., 
  34.857, 4634., 0., 0., 59.831, 0.034, 0.024, 3.22, 0., 0., 1.14, "", "", 
  "", "", "", "", "", "", "", "", "", "", "", "", "", "", "", "", "", "", "", 
  "", "", "", "", "", 63.43, 1.439323774*^9, 147.674, 38.7, 10.641, 5.929, 
  15308.712, 0.7, 261.899, 9.74, 1.9, 48.4, "", 4.34, 76.91, 0.761}, 
 {"CHN", "Asia", "China", "2020-11-03", 86133., 17., 31.286, 4634., 0., 0., 
  59.843, 0.012, 0.022, 3.22, 0., 0., 1.1, "", "", "", "", "", "", "", "", 
  "", "", "", "", "", "", "", "", "", "", "", "", "", "", "", "", "", "", 
  63.43, 1.439323774*^9, 147.674, 38.7, 10.641, 5.929, 15308.712, 0.7, 
  261.899, 9.74, 1.9, 48.4, "", 4.34, 76.91, 0.761}, 
 {"CHN", "Asia", "China", "2020-11-04", 86161., 28., 28.571, 4634., 0., 0., 
  59.862, 0.019, 0.02, 3.22, 0., 0., 1.09, "", "", "", "", "", "", "", "", 
  "", "", "", "", "", "", "", "", "", "", "", "", "", "", "", "", "", "", 
  63.43, 1.439323774*^9, 147.674, 38.7, 10.641, 5.929, 15308.712, 0.7, 
  261.899, 9.74, 1.9, 48.4, "", 4.34, 76.91, 0.761}, 
 {"CHN", "Asia", "China", "2020-11-05", 86197., 36., 30.143, 4634., 0., 0., 
  59.887, 0.025, 0.021, 3.22, 0., 0., 1.08, "", "", "", "", "", "", "", "", 
  "", "", "", "", "", "", "", "", "", "", "", "", "", "", "", "", "", "", 
  63.43, 1.439323774*^9, 147.674, 38.7, 10.641, 5.929, 15308.712, 0.7, 
  261.899, 9.74, 1.9, 48.4, "", 4.34, 76.91, 0.761}, 
 {"CHN", "Asia", "China", "2020-11-06", 86230., 33., 30.143, 4634., 0., 0., 
  59.91, 0.023, 0.021, 3.22, 0., 0., 1.05, "", "", "", "", "", "", "", "", 
  "", "", "", "", "", "", "", "", "", "", "", "", "", "", "", "", "", "", 
  63.43, 1.439323774*^9, 147.674, 38.7, 10.641, 5.929, 15308.712, 0.7, 
  261.899, 9.74, 1.9, 48.4, "", 4.34, 76.91, 0.761}, 
 {"CHN", "Asia", "China", "2020-11-07", 86258., 28., 30.714, 4634., 0., 0., 
  59.93, 0.019, 0.021, 3.22, 0., 0., 1.03, "", "", "", "", "", "", "", "", 
  "", "", "", "", "", "", "", "", "", "", "", "", "", "", "", "", "", "", 
  63.43, 1.439323774*^9, 147.674, 38.7, 10.641, 5.929, 15308.712, 0.7, 
  261.899, 9.74, 1.9, 48.4, "", 4.34, 76.91, 0.761}, 
 {"CHN", "Asia", "China", "2020-11-08", 86291., 33., 32., 4634., 0., 0., 
  59.952, 0.023, 0.022, 3.22, 0., 0., 1.01, "", "", "", "", "", "", "", "", 
  "", "", "", "", "", "", "", "", "", "", "", "", "", "", "", "", "", "", 
  63.43, 1.439323774*^9, 147.674, 38.7, 10.641, 5.929, 15308.712, 0.7, 
  261.899, 9.74, 1.9, 48.4, "", 4.34, 76.91, 0.761}, 
 {"CHN", "Asia", "China", "2020-11-09", 86313., 22., 28.143, 4634., 0., 0., 
  59.968, 0.015, 0.02, 3.22, 0., 0., 0.98, "", "", "", "", "", "", "", "", 
  "", "", "", "", "", "", "", "", "", "", "", "", "", "", "", "", "", "", 
  63.43, 1.439323774*^9, 147.674, 38.7, 10.641, 5.929, 15308.712, 0.7, 
  261.899, 9.74, 1.9, 48.4, "", 4.34, 76.91, 0.761}, 
 {"CHN", "Asia", "China", "2020-11-10", 86330., 17., 28.143, 4634., 0., 0., 
  59.98, 0.012, 0.02, 3.22, 0., 0., 0.96, "", "", "", "", "", "", "", "", "", 
  "", "", "", "", "", "", "", "", "", "", "", "", "", "", "", "", "", 63.43, 
  1.439323774*^9, 147.674, 38.7, 10.641, 5.929, 15308.712, 0.7, 261.899, 
  9.74, 1.9, 48.4, "", 4.34, 76.91, 0.761}, {"CHN", "Asia", "China", 
  "2020-11-11", 86345., 15., 26.286, 4634., 0., 0., 59.99, 0.01, 0.018, 3.22, 
  0., 0., 0.95, "", "", "", "", "", "", "", "", "", "", "", "", "", "", "", 
  "", "", "", "", "", "", "", "", "", "", "", 63.43, 1.439323774*^9, 147.674, 
  38.7, 10.641, 5.929, 15308.712, 0.7, 261.899, 9.74, 1.9, 48.4, "", 4.34, 
  76.91, 0.761}, {"CHN", "Asia", "China", "2020-11-12", 86353., 8., 22.286, 
  4634., 0., 0., 59.996, 0.006, 0.015, 3.22, 0., 0., 0.94, "", "", "", "", 
  "", "", "", "", "", "", "", "", "", "", "", "", "", "", "", "", "", "", "", 
  "", "", "", 63.43, 1.439323774*^9, 147.674, 38.7, 10.641, 5.929, 15308.712, 
  0.7, 261.899, 9.74, 1.9, 48.4, "", 4.34, 76.91, 0.761}, 
 {"CHN", "Asia", "China", "2020-11-13", 86371., 18., 20.143, 4634., 0., 0., 
  60.008, 0.013, 0.014, 3.22, 0., 0., 0.93, "", "", "", "", "", "", "", "", 
  "", "", "", "", "", "", "", "", "", "", "", "", "", "", "", "", "", "", 
  63.43, 1.439323774*^9, 147.674, 38.7, 10.641, 5.929, 15308.712, 0.7, 
  261.899, 9.74, 1.9, 48.4, "", 4.34, 76.91, 0.761}, 
 {"CHN", "Asia", "China", "2020-11-14", 86384., 13., 18., 4634., 0., 0., 
  60.017, 0.009, 0.013, 3.22, 0., 0., 0.94, "", "", "", "", "", "", "", "", 
  "", "", "", "", "", "", "", "", "", "", "", "", "", "", "", "", "", "", 
  63.43, 1.439323774*^9, 147.674, 38.7, 10.641, 5.929, 15308.712, 0.7, 
  261.899, 9.74, 1.9, 48.4, "", 4.34, 76.91, 0.761}, 
 {"CHN", "Asia", "China", "2020-11-15", 86392., 8., 14.429, 4634., 0., 0., 
  60.023, 0.006, 0.01, 3.22, 0., 0., 0.96, "", "", "", "", "", "", "", "", 
  "", "", "", "", "", "", "", "", "", "", "", "", "", "", "", "", "", "", 
  63.43, 1.439323774*^9, 147.674, 38.7, 10.641, 5.929, 15308.712, 0.7, 
  261.899, 9.74, 1.9, 48.4, "", 4.34, 76.91, 0.761}, 
 {"CHN", "Asia", "China", "2020-11-16", 86406., 14., 13.286, 4634., 0., 0., 
  60.032, 0.01, 0.009, 3.22, 0., 0., 1.01, "", "", "", "", "", "", "", "", 
  "", "", "", "", "", "", "", "", "", "", "", "", "", "", "", "", "", "", 
  63.43, 1.439323774*^9, 147.674, 38.7, 10.641, 5.929, 15308.712, 0.7, 
  261.899, 9.74, 1.9, 48.4, "", 4.34, 76.91, 0.761}, 
 {"CHN", "Asia", "China", "2020-11-17", 86415., 9., 12.143, 4634., 0., 0., 
  60.039, 0.006, 0.008, 3.22, 0., 0., 1.08, "", "", "", "", "", "", "", "", 
  "", "", "", "", "", "", "", "", "", "", "", "", "", "", "", "", "", "", 
  63.43, 1.439323774*^9, 147.674, 38.7, 10.641, 5.929, 15308.712, 0.7, 
  261.899, 9.74, 1.9, 48.4, "", 4.34, 76.91, 0.761}, 
 {"CHN", "Asia", "China", "2020-11-18", 86427., 12., 11.714, 4634., 0., 0., 
  60.047, 0.008, 0.008, 3.22, 0., 0., 1.18, "", "", "", "", "", "", "", "", 
  "", "", "", "", "", "", "", "", "", "", "", "", "", "", "", "", "", "", 
  63.43, 1.439323774*^9, 147.674, 38.7, 10.641, 5.929, 15308.712, 0.7, 
  261.899, 9.74, 1.9, 48.4, "", 4.34, 76.91, 0.761}, 
 {"CHN", "Asia", "China", "2020-11-19", 86444., 17., 13., 4634., 0., 0., 
  60.059, 0.012, 0.009, 3.22, 0., 0., 1.3, "", "", "", "", "", "", "", "", 
  "", "", "", "", "", "", "", "", "", "", "", "", "", "", "", "", "", "", 
  63.43, 1.439323774*^9, 147.674, 38.7, 10.641, 5.929, 15308.712, 0.7, 
  261.899, 9.74, 1.9, 48.4, "", 4.34, 76.91, 0.761}, 
 {"CHN", "Asia", "China", "2020-11-20", 86460., 16., 12.714, 4634., 0., 0., 
  60.07, 0.011, 0.009, 3.22, 0., 0., 1.44, "", "", "", "", "", "", "", "", 
  "", "", "", "", "", "", "", "", "", "", "", "", "", "", "", "", "", "", 
  76.39, 1.439323774*^9, 147.674, 38.7, 10.641, 5.929, 15308.712, 0.7, 
  261.899, 9.74, 1.9, 48.4, "", 4.34, 76.91, 0.761}, 
 {"CHN", "Asia", "China", "2020-11-21", 86477., 17., 13.286, 4634., 0., 0., 
  60.082, 0.012, 0.009, 3.22, 0., 0., 1.56, "", "", "", "", "", "", "", "", 
  "", "", "", "", "", "", "", "", "", "", "", "", "", "", "", "", "", "", 
  76.39, 1.439323774*^9, 147.674, 38.7, 10.641, 5.929, 15308.712, 0.7, 
  261.899, 9.74, 1.9, 48.4, "", 4.34, 76.91, 0.761}, 
 {"CHN", "Asia", "China", "2020-11-22", 86488., 11., 13.714, 4634., 0., 0., 
  60.089, 0.008, 0.01, 3.22, 0., 0., 1.65, "", "", "", "", "", "", "", "", 
  "", "", "", "", "", "", "", "", "", "", "", "", "", "", "", "", "", "", 
  76.39, 1.439323774*^9, 147.674, 38.7, 10.641, 5.929, 15308.712, 0.7, 
  261.899, 9.74, 1.9, 48.4, "", 4.34, 76.91, 0.761}, 
 {"CHN", "Asia", "China", "2020-11-23", 86510., 22., 14.857, 4634., 0., 0., 
  60.105, 0.015, 0.01, 3.22, 0., 0., 1.68, "", "", "", "", "", "", "", "", 
  "", "", "", "", "", "", "", "", "", "", "", "", "", "", "", "", "", "", 
  76.39, 1.439323774*^9, 147.674, 38.7, 10.641, 5.929, 15308.712, 0.7, 
  261.899, 9.74, 1.9, 48.4, "", 4.34, 76.91, 0.761}, 
 {"CHN", "Asia", "China", "2020-11-24", 86515., 5., 14.286, 4634., 0., 0., 
  60.108, 0.003, 0.01, 3.22, 0., 0., 1.67, "", "", "", "", "", "", "", "", 
  "", "", "", "", "", "", "", "", "", "", "", "", "", "", "", "", "", "", 
  81.94, 1.439323774*^9, 147.674, 38.7, 10.641, 5.929, 15308.712, 0.7, 
  261.899, 9.74, 1.9, 48.4, "", 4.34, 76.91, 0.761}, 
 {"CHN", "Asia", "China", "2020-11-25", 86536., 21., 15.571, 4634., 0., 0., 
  60.123, 0.015, 0.011, 3.22, 0., 0., 1.64, "", "", "", "", "", "", "", "", 
  "", "", "", "", "", "", "", "", "", "", "", "", "", "", "", "", "", "", 
  81.94, 1.439323774*^9, 147.674, 38.7, 10.641, 5.929, 15308.712, 0.7, 
  261.899, 9.74, 1.9, 48.4, "", 4.34, 76.91, 0.761}, 
 {"CHN", "Asia", "China", "2020-11-26", 86541., 5., 13.857, 4634., 0., 0., 
  60.126, 0.003, 0.01, 3.22, 0., 0., 1.58, "", "", "", "", "", "", "", "", 
  "", "", "", "", "", "", "", "", "", "", "", "", "", "", "", "", "", "", 
  81.94, 1.439323774*^9, 147.674, 38.7, 10.641, 5.929, 15308.712, 0.7, 
  261.899, 9.74, 1.9, 48.4, "", 4.34, 76.91, 0.761}, 
 {"CHN", "Asia", "China", "2020-11-27", 86547., 6., 12.429, 4634., 0., 0., 
  60.13, 0.004, 0.009, 3.22, 0., 0., 1.53, "", "", "", "", "", "", "", "", 
  "", "", "", "", "", "", "", "", "", "", "", "", "", "", "", "", "", "", 
  81.94, 1.439323774*^9, 147.674, 38.7, 10.641, 5.929, 15308.712, 0.7, 
  261.899, 9.74, 1.9, 48.4, "", 4.34, 76.91, 0.761}, 
 {"CHN", "Asia", "China", "2020-11-28", 86558., 11., 11.571, 4634., 0., 0., 
  60.138, 0.008, 0.008, 3.22, 0., 0., 1.48, "", "", "", "", "", "", "", "", 
  "", "", "", "", "", "", "", "", "", "", "", "", "", "", "", "", "", "", 
  81.94, 1.439323774*^9, 147.674, 38.7, 10.641, 5.929, 15308.712, 0.7, 
  261.899, 9.74, 1.9, 48.4, "", 4.34, 76.91, 0.761}, 
 {"CHN", "Asia", "China", "2020-11-29", 86576., 18., 12.571, 4634., 0., 0., 
  60.15, 0.013, 0.009, 3.22, 0., 0., 1.44, "", "", "", "", "", "", "", "", 
  "", "", "", "", "", "", "", "", "", "", "", "", "", "", "", "", "", "", 
  81.94, 1.439323774*^9, 147.674, 38.7, 10.641, 5.929, 15308.712, 0.7, 
  261.899, 9.74, 1.9, 48.4, "", 4.34, 76.91, 0.761}, 
 {"CHN", "Asia", "China", "2020-11-30", 86588., 12., 11.143, 4634., 0., 0., 
  60.159, 0.008, 0.008, 3.22, 0., 0., 1.39, "", "", "", "", "", "", "", "", 
  "", "", "", "", "", "", "", "", "", "", "", "", "", "", "", "", "", "", 
  81.94, 1.439323774*^9, 147.674, 38.7, 10.641, 5.929, 15308.712, 0.7, 
  261.899, 9.74, 1.9, 48.4, "", 4.34, 76.91, 0.761}, 
 {"CHN", "Asia", "China", "2020-12-01", 86597., 9., 11.714, 4634., 0., 0., 
  60.165, 0.006, 0.008, 3.22, 0., 0., 1.35, "", "", "", "", "", "", "", "", 
  "", "", "", "", "", "", "", "", "", "", "", "", "", "", "", "", "", "", 
  81.94, 1.439323774*^9, 147.674, 38.7, 10.641, 5.929, 15308.712, 0.7, 
  261.899, 9.74, 1.9, 48.4, "", 4.34, 76.91, 0.761}, 
 {"CHN", "Asia", "China", "2020-12-02", 86614., 17., 11.143, 4634., 0., 0., 
  60.177, 0.012, 0.008, 3.22, 0., 0., 1.32, "", "", "", "", "", "", "", "", 
  "", "", "", "", "", "", "", "", "", "", "", "", "", "", "", "", "", "", 
  81.94, 1.439323774*^9, 147.674, 38.7, 10.641, 5.929, 15308.712, 0.7, 
  261.899, 9.74, 1.9, 48.4, "", 4.34, 76.91, 0.761}, 
 {"CHN", "Asia", "China", "2020-12-03", 86632., 18., 13., 4634., 0., 0., 
  60.189, 0.013, 0.009, 3.22, 0., 0., 1.28, "", "", "", "", "", "", "", "", 
  "", "", "", "", "", "", "", "", "", "", "", "", "", "", "", "", "", "", 
  81.94, 1.439323774*^9, 147.674, 38.7, 10.641, 5.929, 15308.712, 0.7, 
  261.899, 9.74, 1.9, 48.4, "", 4.34, 76.91, 0.761}, 
 {"CHN", "Asia", "China", "2020-12-04", 86647., 15., 14.286, 4634., 0., 0., 
  60.2, 0.01, 0.01, 3.22, 0., 0., 1.25, "", "", "", "", "", "", "", "", "", 
  "", "", "", "", "", "", "", "", "", "", "", "", "", "", "", "", "", 81.94, 
  1.439323774*^9, 147.674, 38.7, 10.641, 5.929, 15308.712, 0.7, 261.899, 
  9.74, 1.9, 48.4, "", 4.34, 76.91, 0.761}, {"CHN", "Asia", "China", 
  "2020-12-05", 86665., 18., 15.286, 4634., 0., 0., 60.212, 0.013, 0.011, 
  3.22, 0., 0., 1.21, "", "", "", "", "", "", "", "", "", "", "", "", "", "", 
  "", "", "", "", "", "", "", "", "", "", "", "", 81.94, 1.439323774*^9, 
  147.674, 38.7, 10.641, 5.929, 15308.712, 0.7, 261.899, 9.74, 1.9, 48.4, "", 
  4.34, 76.91, 0.761}, {"CHN", "Asia", "China", "2020-12-06", 86680., 15., 
  14.857, 4634., 0., 0., 60.223, 0.01, 0.01, 3.22, 0., 0., 1.17, "", "", "", 
  "", "", "", "", "", "", "", "", "", "", "", "", "", "", "", "", "", "", "", 
  "", "", "", "", 81.94, 1.439323774*^9, 147.674, 38.7, 10.641, 5.929, 
  15308.712, 0.7, 261.899, 9.74, 1.9, 48.4, "", 4.34, 76.91, 0.761}, 
 {"CHN", "Asia", "China", "2020-12-07", 86695., 15., 15.286, 4634., 0., 0., 
  60.233, 0.01, 0.011, 3.22, 0., 0., 1.14, "", "", "", "", "", "", "", "", 
  "", "", "", "", "", "", "", "", "", "", "", "", "", "", "", "", "", "", 
  81.94, 1.439323774*^9, 147.674, 38.7, 10.641, 5.929, 15308.712, 0.7, 
  261.899, 9.74, 1.9, 48.4, "", 4.34, 76.91, 0.761}, 
 {"CHN", "Asia", "China", "2020-12-08", 86707., 12., 15.714, 4634., 0., 0., 
  60.241, 0.008, 0.011, 3.22, 0., 0., 1.13, "", "", "", "", "", "", "", "", 
  "", "", "", "", "", "", "", "", "", "", "", "", "", "", "", "", "", "", 
  78.24, 1.439323774*^9, 147.674, 38.7, 10.641, 5.929, 15308.712, 0.7, 
  261.899, 9.74, 1.9, 48.4, "", 4.34, 76.91, 0.761}, 
 {"CHN", "Asia", "China", "2020-12-09", 86719., 12., 15., 4634., 0., 0., 
  60.25, 0.008, 0.01, 3.22, 0., 0., 1.11, "", "", "", "", "", "", "", "", "", 
  "", "", "", "", "", "", "", "", "", "", "", "", "", "", "", "", "", 78.24, 
  1.439323774*^9, 147.674, 38.7, 10.641, 5.929, 15308.712, 0.7, 261.899, 
  9.74, 1.9, 48.4, "", 4.34, 76.91, 0.761}, {"CHN", "Asia", "China", 
  "2020-12-10", 86734., 15., 14.571, 4634., 0., 0., 60.26, 0.01, 0.01, 3.22, 
  0., 0., 1.09, "", "", "", "", "", "", "", "", "", "", "", "", "", "", "", 
  "", "", "", "", "", "", "", "", "", "", "", 78.24, 1.439323774*^9, 147.674, 
  38.7, 10.641, 5.929, 15308.712, 0.7, 261.899, 9.74, 1.9, 48.4, "", 4.34, 
  76.91, 0.761}, {"CHN", "Asia", "China", "2020-12-11", 86747., 13., 14.286, 
  4634., 0., 0., 60.269, 0.009, 0.01, 3.22, 0., 0., 1.06, "", "", "", "", "", 
  "", "", "", "", "", "", "", "", "", "", "", "", "", "", "", "", "", "", "", 
  "", "", 78.24, 1.439323774*^9, 147.674, 38.7, 10.641, 5.929, 15308.712, 
  0.7, 261.899, 9.74, 1.9, 48.4, "", 4.34, 76.91, 0.761}, 
 {"CHN", "Asia", "China", "2020-12-12", 86771., 24., 15.143, 4634., 0., 0., 
  60.286, 0.017, 0.011, 3.22, 0., 0., 1.03, "", "", "", "", "", "", "", "", 
  "", "", "", "", "", "", "", "", "", "", "", "", "", "", "", "", "", "", 
  78.24, 1.439323774*^9, 147.674, 38.7, 10.641, 5.929, 15308.712, 0.7, 
  261.899, 9.74, 1.9, 48.4, "", 4.34, 76.91, 0.761}, 
 {"CHN", "Asia", "China", "2020-12-13", 86787., 16., 15.286, 4634., 0., 0., 
  60.297, 0.011, 0.011, 3.22, 0., 0., 1.02, "", "", "", "", "", "", "", "", 
  "", "", "", "", "", "", "", "", "", "", "", "", "", "", "", "", "", "", 
  78.24, 1.439323774*^9, 147.674, 38.7, 10.641, 5.929, 15308.712, 0.7, 
  261.899, 9.74, 1.9, 48.4, "", 4.34, 76.91, 0.761}, 
 {"CHN", "Asia", "China", "2020-12-14", 86804., 17., 15.571, 4634., 0., 0., 
  60.309, 0.012, 0.011, 3.22, 0., 0., 1.01, "", "", "", "", "", "", "", "", 
  "", "", "", "", "", "", "", "", "", "", "", "", "", "", "", "", "", "", 
  78.24, 1.439323774*^9, 147.674, 38.7, 10.641, 5.929, 15308.712, 0.7, 
  261.899, 9.74, 1.9, 48.4, "", 4.34, 76.91, 0.761}, 
 {"CHN", "Asia", "China", "2020-12-15", 86816., 12., 15.571, 4634., 0., 0., 
  60.317, 0.008, 0.011, 3.22, 0., 0., 1., "", "", "", "", "", "", "", "", "", 
  "", "", "", "", "", "", "", "", 1.5*^6, "", "", "", "", 0.1, "", "", "", 
  78.24, 1.439323774*^9, 147.674, 38.7, 10.641, 5.929, 15308.712, 0.7, 
  261.899, 9.74, 1.9, 48.4, "", 4.34, 76.91, 0.761}, 
 {"CHN", "Asia", "China", "2020-12-16", 86823., 7., 14.857, 4634., 0., 0., 
  60.322, 0.005, 0.01, 3.22, 0., 0., 0.99, "", "", "", "", "", "", "", "", 
  "", "", "", "", "", "", "", "", "", "", "", "", "", 187500., "", "", "", 
  130., 78.24, 1.439323774*^9, 147.674, 38.7, 10.641, 5.929, 15308.712, 0.7, 
  261.899, 9.74, 1.9, 48.4, "", 4.34, 76.91, 0.761}, 
 {"CHN", "Asia", "China", "2020-12-17", 86835., 12., 14.429, 4634., 0., 0., 
  60.33, 0.008, 0.01, 3.22, 0., 0., 0.98, "", "", "", "", "", "", "", "", "", 
  "", "", "", "", "", "", "", "", "", "", "", "", 187500., "", "", "", 130., 
  78.24, 1.439323774*^9, 147.674, 38.7, 10.641, 5.929, 15308.712, 0.7, 
  261.899, 9.74, 1.9, 48.4, "", 4.34, 76.91, 0.761}, 
 {"CHN", "Asia", "China", "2020-12-18", 86852., 17., 15., 4634., 0., 0., 
  60.342, 0.012, 0.01, 3.22, 0., 0., 0.97, "", "", "", "", "", "", "", "", 
  "", "", "", "", "", "", "", "", "", "", "", "", "", 187500., "", "", "", 
  130., 78.24, 1.439323774*^9, 147.674, 38.7, 10.641, 5.929, 15308.712, 0.7, 
  261.899, 9.74, 1.9, 48.4, "", 4.34, 76.91, 0.761}, 
 {"CHN", "Asia", "China", "2020-12-19", 86875., 23., 14.857, 4634., 0., 0., 
  60.358, 0.016, 0.01, 3.22, 0., 0., 0.97, "", "", "", "", "", "", "", "", 
  "", "", "", "", "", "", "", "", "", "", "", "", "", 187500., "", "", "", 
  130., 78.24, 1.439323774*^9, 147.674, 38.7, 10.641, 5.929, 15308.712, 0.7, 
  261.899, 9.74, 1.9, 48.4, "", 4.34, 76.91, 0.761}, 
 {"CHN", "Asia", "China", "2020-12-20", 86898., 23., 15.857, 4634., 0., 0., 
  60.374, 0.016, 0.011, 3.22, 0., 0., 0.95, "", "", "", "", "", "", "", "", 
  "", "", "", "", "", "", "", "", "", "", "", "", "", 187500., "", "", "", 
  130., 78.24, 1.439323774*^9, 147.674, 38.7, 10.641, 5.929, 15308.712, 0.7, 
  261.899, 9.74, 1.9, 48.4, "", 4.34, 76.91, 0.761}, 
 {"CHN", "Asia", "China", "2020-12-21", 86913., 15., 15.571, 4634., 0., 0., 
  60.385, 0.01, 0.011, 3.22, 0., 0., 0.93, "", "", "", "", "", "", "", "", 
  "", "", "", "", "", "", "", "", "", "", "", "", "", 187500., "", "", "", 
  130., 78.24, 1.439323774*^9, 147.674, 38.7, 10.641, 5.929, 15308.712, 0.7, 
  261.899, 9.74, 1.9, 48.4, "", 4.34, 76.91, 0.761}, 
 {"CHN", "Asia", "China", "2020-12-22", 86928., 15., 16., 4634., 0., 0., 
  60.395, 0.01, 0.011, 3.22, 0., 0., 0.91, "", "", "", "", "", "", "", "", 
  "", "", "", "", "", "", "", "", "", "", "", "", "", 187500., "", "", "", 
  130., 78.24, 1.439323774*^9, 147.674, 38.7, 10.641, 5.929, 15308.712, 0.7, 
  261.899, 9.74, 1.9, 48.4, "", 4.34, 76.91, 0.761}, 
 {"CHN", "Asia", "China", "2020-12-23", 86945., 17., 17.429, 4634., 0., 0., 
  60.407, 0.012, 0.012, 3.22, 0., 0., 0.9, "", "", "", "", "", "", "", "", 
  "", "", "", "", "", "", "", "", "", "", "", "", "", 187500., "", "", "", 
  130., 78.24, 1.439323774*^9, 147.674, 38.7, 10.641, 5.929, 15308.712, 0.7, 
  261.899, 9.74, 1.9, 48.4, "", 4.34, 76.91, 0.761}, 
 {"CHN", "Asia", "China", "2020-12-24", 86959., 14., 17.714, 4634., 0., 0., 
  60.417, 0.01, 0.012, 3.22, 0., 0., 0.9, "", "", "", "", "", "", "", "", "", 
  "", "", "", "", "", "", "", "", "", "", "", "", 187500., "", "", "", 130., 
  78.24, 1.439323774*^9, 147.674, 38.7, 10.641, 5.929, 15308.712, 0.7, 
  261.899, 9.74, 1.9, 48.4, "", 4.34, 76.91, 0.761}, 
 {"CHN", "Asia", "China", "2020-12-25", 86979., 20., 18.143, 4634., 0., 0., 
  60.43, 0.014, 0.013, 3.22, 0., 0., 0.9, "", "", "", "", "", "", "", "", "", 
  "", "", "", "", "", "", "", "", "", "", "", "", 187500., "", "", "", 130., 
  78.24, 1.439323774*^9, 147.674, 38.7, 10.641, 5.929, 15308.712, 0.7, 
  261.899, 9.74, 1.9, 48.4, "", 4.34, 76.91, 0.761}, 
 {"CHN", "Asia", "China", "2020-12-26", 87001., 22., 18., 4634., 0., 0., 
  60.446, 0.015, 0.013, 3.22, 0., 0., 0.9, "", "", "", "", "", "", "", "", 
  "", "", "", "", "", "", "", "", "", "", "", "", "", 187500., "", "", "", 
  130., 78.24, 1.439323774*^9, 147.674, 38.7, 10.641, 5.929, 15308.712, 0.7, 
  261.899, 9.74, 1.9, 48.4, "", 4.34, 76.91, 0.761}, 
 {"CHN", "Asia", "China", "2020-12-27", 87022., 21., 17.714, 4634., 0., 0., 
  60.46, 0.015, 0.012, 3.22, 0., 0., 0.91, "", "", "", "", "", "", "", "", 
  "", "", "", "", "", "", "", "", "", "", "", "", "", 187500., "", "", "", 
  130., 78.24, 1.439323774*^9, 147.674, 38.7, 10.641, 5.929, 15308.712, 0.7, 
  261.899, 9.74, 1.9, 48.4, "", 4.34, 76.91, 0.761}, 
 {"CHN", "Asia", "China", "2020-12-28", 87049., 27., 19.429, 4634., 0., 0., 
  60.479, 0.019, 0.013, 3.22, 0., 0., 0.92, "", "", "", "", "", "", "", "", 
  "", "", "", "", "", "", "", "", "", "", "", "", "", 187500., "", "", "", 
  130., 78.24, 1.439323774*^9, 147.674, 38.7, 10.641, 5.929, 15308.712, 0.7, 
  261.899, 9.74, 1.9, 48.4, "", 4.34, 76.91, 0.761}, 
 {"CHN", "Asia", "China", "2020-12-29", 87073., 24., 20.714, 4634., 0., 0., 
  60.496, 0.017, 0.014, 3.22, 0., 0., 0.92, "", "", "", "", "", "", "", "", 
  "", "", "", "", "", "", "", "", "", "", "", "", "", 187500., "", "", "", 
  130., 78.24, 1.439323774*^9, 147.674, 38.7, 10.641, 5.929, 15308.712, 0.7, 
  261.899, 9.74, 1.9, 48.4, "", 4.34, 76.91, 0.761}, 
 {"CHN", "Asia", "China", "2020-12-30", 87098., 25., 21.857, 4634., 0., 0., 
  60.513, 0.017, 0.015, 3.22, 0., 0., 0.93, "", "", "", "", "", "", "", "", 
  "", "", "", "", "", "", "", "", "", "", "", "", "", 187500., "", "", "", 
  130., 78.24, 1.439323774*^9, 147.674, 38.7, 10.641, 5.929, 15308.712, 0.7, 
  261.899, 9.74, 1.9, 48.4, "", 4.34, 76.91, 0.761}, 
 {"CHN", "Asia", "China", "2020-12-31", 87117., 19., 22.571, 4634., 0., 0., 
  60.526, 0.013, 0.016, 3.22, 0., 0., 0.93, "", "", "", "", "", "", "", "", 
  "", "", "", "", "", "", "", "", "", 4.5*^6, "", "", "", 187500., 0.31, "", 
  "", 130., 78.24, 1.439323774*^9, 147.674, 38.7, 10.641, 5.929, 15308.712, 
  0.7, 261.899, 9.74, 1.9, 48.4, "", 4.34, 76.91, 0.761}, 
 {"CHN", "Asia", "China", "2021-01-01", 87135., 18., 22.286, 4634., 0., 0., 
  60.539, 0.013, 0.015, 3.22, 0., 0., 0.93, "", "", "", "", "", "", "", "", 
  "", "", "", "", "", "", "", "", "", "", "", "", "", 232143., "", "", "", 
  161., 78.24, 1.439323774*^9, 147.674, 38.7, 10.641, 5.929, 15308.712, 0.7, 
  261.899, 9.74, 1.9, 48.4, "", 4.34, 76.91, 0.761}, 
 {"CHN", "Asia", "China", "2021-01-02", 87163., 28., 23.143, 4634., 0., 0., 
  60.558, 0.019, 0.016, 3.22, 0., 0., 0.95, "", "", "", "", "", "", "", "", 
  "", "", "", "", "", "", "", "", "", "", "", "", "", 276786., "", "", "", 
  192., 78.24, 1.439323774*^9, 147.674, 38.7, 10.641, 5.929, 15308.712, 0.7, 
  261.899, 9.74, 1.9, 48.4, "", 4.34, 76.91, 0.761}, 
 {"CHN", "Asia", "China", "2021-01-03", 87196., 33., 24.857, 4634., 0., 0., 
  60.581, 0.023, 0.017, 3.22, 0., 0., 0.98, "", "", "", "", "", "", "", "", 
  "", "", "", "", "", "", "", "", "", "", "", "", "", 321429., "", "", "", 
  223., 78.24, 1.439323774*^9, 147.674, 38.7, 10.641, 5.929, 15308.712, 0.7, 
  261.899, 9.74, 1.9, 48.4, "", 4.34, 76.91, 0.761}, 
 {"CHN", "Asia", "China", "2021-01-04", 87229., 33., 25.714, 4634., 0., 0., 
  60.604, 0.023, 0.018, 3.22, 0., 0., 1.01, "", "", "", "", "", "", "", "", 
  "", "", "", "", "", "", "", "", "", "", "", "", "", 366071., "", "", "", 
  254., 78.24, 1.439323774*^9, 147.674, 38.7, 10.641, 5.929, 15308.712, 0.7, 
  261.899, 9.74, 1.9, 48.4, "", 4.34, 76.91, 0.761}, 
 {"CHN", "Asia", "China", "2021-01-05", 87261., 32., 26.857, 4634., 0., 0., 
  60.626, 0.022, 0.019, 3.22, 0., 0., 1.05, "", "", "", "", "", "", "", "", 
  "", "", "", "", "", "", "", "", "", "", "", "", "", 410714., "", "", "", 
  285., 78.24, 1.439323774*^9, 147.674, 38.7, 10.641, 5.929, 15308.712, 0.7, 
  261.899, 9.74, 1.9, 48.4, "", 4.34, 76.91, 0.761}, 
 {"CHN", "Asia", "China", "2021-01-06", 87324., 63., 32.286, 4634., 0., 0., 
  60.67, 0.044, 0.022, 3.22, 0., 0., 1.1, "", "", "", "", "", "", "", "", "", 
  "", "", "", "", "", "", "", "", "", "", "", "", 455357., "", "", "", 316., 
  78.24, 1.439323774*^9, 147.674, 38.7, 10.641, 5.929, 15308.712, 0.7, 
  261.899, 9.74, 1.9, 48.4, "", 4.34, 76.91, 0.761}, 
 {"CHN", "Asia", "China", "2021-01-07", 87377., 53., 37.143, 4634., 0., 0., 
  60.707, 0.037, 0.026, 3.22, 0., 0., 1.14, "", "", "", "", "", "", "", "", 
  "", "", "", "", "", "", "", "", "", "", "", "", "", 500000., "", "", "", 
  347., 78.24, 1.439323774*^9, 147.674, 38.7, 10.641, 5.929, 15308.712, 0.7, 
  261.899, 9.74, 1.9, 48.4, "", 4.34, 76.91, 0.761}, 
 {"CHN", "Asia", "China", "2021-01-08", 87410., 33., 39.286, 4634., 0., 0., 
  60.73, 0.023, 0.027, 3.22, 0., 0., 1.19, "", "", "", "", "", "", "", "", 
  "", "", "", "", "", "", "", "", "", "", "", "", "", 500000., "", "", "", 
  347., 78.24, 1.439323774*^9, 147.674, 38.7, 10.641, 5.929, 15308.712, 0.7, 
  261.899, 9.74, 1.9, 48.4, "", 4.34, 76.91, 0.761}, 
 {"CHN", "Asia", "China", "2021-01-09", 87479., 69., 45.143, 4634., 0., 0., 
  60.778, 0.048, 0.031, 3.22, 0., 0., 1.25, "", "", "", "", "", "", "", "", 
  "", "", "", "", "", "", "", "", "", 9.*^6, "", "", "", 500000., 0.63, "", 
  "", 347., 78.24, 1.439323774*^9, 147.674, 38.7, 10.641, 5.929, 15308.712, 
  0.7, 261.899, 9.74, 1.9, 48.4, "", 4.34, 76.91, 0.761}, 
 {"CHN", "Asia", "China", "2021-01-10", 87582., 103., 55.143, 4634., 0., 0., 
  60.849, 0.072, 0.038, 3.22, 0., 0., 1.29, "", "", "", "", "", "", "", "", 
  "", "", "", "", "", "", "", "", "", "", "", "", "", 464286., "", "", "", 
  323., 78.24, 1.439323774*^9, 147.674, 38.7, 10.641, 5.929, 15308.712, 0.7, 
  261.899, 9.74, 1.9, 48.4, "", 4.34, 76.91, 0.761}, 
 {"CHN", "Asia", "China", "2021-01-11", 87637., 55., 58.286, 4634., 0., 0., 
  60.888, 0.038, 0.04, 3.22, 0., 0., 1.31, "", "", "", "", "", "", "", "", 
  "", "", "", "", "", "", "", "", "", "", "", "", "", 428571., "", "", "", 
  298., 78.24, 1.439323774*^9, 147.674, 38.7, 10.641, 5.929, 15308.712, 0.7, 
  261.899, 9.74, 1.9, 48.4, "", 4.34, 76.91, 0.761}, 
 {"CHN", "Asia", "China", "2021-01-12", 87752., 115., 70.143, 4634., 0., 0., 
  60.968, 0.08, 0.049, 3.22, 0., 0., 1.36, "", "", "", "", "", "", "", "", 
  "", "", "", "", "", "", "", "", "", "", "", "", "", 392857., "", "", "", 
  273., 78.24, 1.439323774*^9, 147.674, 38.7, 10.641, 5.929, 15308.712, 0.7, 
  261.899, 9.74, 1.9, 48.4, "", 4.34, 76.91, 0.761}, 
 {"CHN", "Asia", "China", "2021-01-13", 87890., 138., 80.857, 4635., 1., 
  0.143, 61.063, 0.096, 0.056, 3.22, 0.001, 0., 1.37, "", "", "", "", "", "", 
  "", "", "", "", "", "", "", "", "", "", "", 1.*^7, "", "", "", 357143., 
  0.69, "", "", 248., 78.24, 1.439323774*^9, 147.674, 38.7, 10.641, 5.929, 
  15308.712, 0.7, 261.899, 9.74, 1.9, 48.4, "", 4.34, 76.91, 0.761}, 
 {"CHN", "Asia", "China", "2021-01-14", 88034., 144., 93.857, 4635., 0., 
  0.143, 61.163, 0.1, 0.065, 3.22, 0., 0., 1.35, "", "", "", "", "", "", "", 
  "", "", "", "", "", "", "", "", "", "", "", "", "", "", 387755., "", "", 
  "", 269., 78.24, 1.439323774*^9, 147.674, 38.7, 10.641, 5.929, 15308.712, 
  0.7, 261.899, 9.74, 1.9, 48.4, "", 4.34, 76.91, 0.761}, 
 {"CHN", "Asia", "China", "2021-01-15", 88164., 130., 107.714, 4635., 0., 
  0.143, 61.254, 0.09, 0.075, 3.22, 0., 0., 1.32, "", "", "", "", "", "", "", 
  "", "", "", "", "", "", "", "", "", "", "", "", "", "", 418367., "", "", 
  "", 291., 78.24, 1.439323774*^9, 147.674, 38.7, 10.641, 5.929, 15308.712, 
  0.7, 261.899, 9.74, 1.9, 48.4, "", 4.34, 76.91, 0.761}, 
 {"CHN", "Asia", "China", "2021-01-16", 88273., 109., 113.429, 4635., 0., 
  0.143, 61.329, 0.076, 0.079, 3.22, 0., 0., 1.29, "", "", "", "", "", "", 
  "", "", "", "", "", "", "", "", "", "", "", "", "", "", "", 448980., "", 
  "", "", 312., 78.24, 1.439323774*^9, 147.674, 38.7, 10.641, 5.929, 
  15308.712, 0.7, 261.899, 9.74, 1.9, 48.4, "", 4.34, 76.91, 0.761}, 
 {"CHN", "Asia", "China", "2021-01-17", 88382., 109., 114.286, 4635., 0., 
  0.143, 61.405, 0.076, 0.079, 3.22, 0., 0., 1.27, "", "", "", "", "", "", 
  "", "", "", "", "", "", "", "", "", "", "", "", "", "", "", 515306., "", 
  "", "", 358., 78.24, 1.439323774*^9, 147.674, 38.7, 10.641, 5.929, 
  15308.712, 0.7, 261.899, 9.74, 1.9, 48.4, "", 4.34, 76.91, 0.761}, 
 {"CHN", "Asia", "China", "2021-01-18", 88500., 118., 123.286, 4635., 0., 
  0.143, 61.487, 0.082, 0.086, 3.22, 0., 0., 1.26, "", "", "", "", "", "", 
  "", "", "", "", "", "", "", "", "", "", "", "", "", "", "", 581633., "", 
  "", "", 404., 78.24, 1.439323774*^9, 147.674, 38.7, 10.641, 5.929, 
  15308.712, 0.7, 261.899, 9.74, 1.9, 48.4, "", 4.34, 76.91, 0.761}, 
 {"CHN", "Asia", "China", "2021-01-19", 88603., 103., 121.571, 4635., 0., 
  0.143, 61.559, 0.072, 0.084, 3.22, 0., 0., 1.22, "", "", "", "", "", "", 
  "", "", "", "", "", "", "", "", "", "", "", "", "", "", "", 647959., "", 
  "", "", 450., 78.24, 1.439323774*^9, 147.674, 38.7, 10.641, 5.929, 
  15308.712, 0.7, 261.899, 9.74, 1.9, 48.4, "", 4.34, 76.91, 0.761}, 
 {"CHN", "Asia", "China", "2021-01-20", 88747., 144., 122.429, 4635., 0., 0., 
  61.659, 0.1, 0.085, 3.22, 0., 0., 1.19, "", "", "", "", "", "", "", "", "", 
  "", "", "", "", "", "", "", "", 1.5*^7, "", "", "", 714286., 1.04, "", "", 
  496., 78.24, 1.439323774*^9, 147.674, 38.7, 10.641, 5.929, 15308.712, 0.7, 
  261.899, 9.74, 1.9, 48.4, "", 4.34, 76.91, 0.761}, 
 {"CHN", "Asia", "China", "2021-01-21", 88858., 111., 117.714, 4635., 0., 0., 
  61.736, 0.077, 0.082, 3.22, 0., 0., 1.14, "", "", "", "", "", "", "", "", 
  "", "", "", "", "", "", "", "", "", "", "", "", "", 770755., "", "", "", 
  535., 78.24, 1.439323774*^9, 147.674, 38.7, 10.641, 5.929, 15308.712, 0.7, 
  261.899, 9.74, 1.9, 48.4, "", 4.34, 76.91, 0.761}, 
 {"CHN", "Asia", "China", "2021-01-22", 88958., 100., 113.429, 4635., 0., 0., 
  61.805, 0.069, 0.079, 3.22, 0., 0., 1.06, "", "", "", "", "", "", "", "", 
  "", "", "", "", "", "", "", "", "", "", "", "", "", 827224., "", "", "", 
  575., 78.24, 1.439323774*^9, 147.674, 38.7, 10.641, 5.929, 15308.712, 0.7, 
  261.899, 9.74, 1.9, 48.4, "", 4.34, 76.91, 0.761}, 
 {"CHN", "Asia", "China", "2021-01-23", 89038., 80., 109.286, 4635., 0., 0., 
  61.861, 0.056, 0.076, 3.22, 0., 0., 1.01, "", "", "", "", "", "", "", "", 
  "", "", "", "", "", "", "", "", "", "", "", "", "", 883694., "", "", "", 
  614., 78.24, 1.439323774*^9, 147.674, 38.7, 10.641, 5.929, 15308.712, 0.7, 
  261.899, 9.74, 1.9, 48.4, "", 4.34, 76.91, 0.761}, 
 {"CHN", "Asia", "China", "2021-01-24", 89162., 124., 111.429, 4635., 0., 0., 
  61.947, 0.086, 0.077, 3.22, 0., 0., 0.97, "", "", "", "", "", "", "", "", 
  "", "", "", "", "", "", "", "", "", "", "", "", "", 940163., "", "", "", 
  653., 78.24, 1.439323774*^9, 147.674, 38.7, 10.641, 5.929, 15308.712, 0.7, 
  261.899, 9.74, 1.9, 48.4, "", 4.34, 76.91, 0.761}, 
 {"CHN", "Asia", "China", "2021-01-25", 89244., 82., 106.286, 4636., 1., 
  0.143, 62.004, 0.057, 0.074, 3.221, 0.001, 0., 0.92, "", "", "", "", "", 
  "", "", "", "", "", "", "", "", "", "", "", "", "", "", "", "", 996633., 
  "", "", "", 692., 78.24, 1.439323774*^9, 147.674, 38.7, 10.641, 5.929, 
  15308.712, 0.7, 261.899, 9.74, 1.9, 48.4, "", 4.34, 76.91, 0.761}, 
 {"CHN", "Asia", "China", "2021-01-26", 89319., 75., 102.286, 4636., 0., 
  0.143, 62.056, 0.052, 0.071, 3.221, 0., 0., 0.87, "", "", "", "", "", "", 
  "", "", "", "", "", "", "", "", "", "", "", "", "", "", "", 1.053102*^6, 
  "", "", "", 732., 78.24, 1.439323774*^9, 147.674, 38.7, 10.641, 5.929, 
  15308.712, 0.7, 261.899, 9.74, 1.9, 48.4, "", 4.34, 76.91, 0.761}, 
 {"CHN", "Asia", "China", "2021-01-27", 89373., 54., 89.429, 4636., 0., 
  0.143, 62.094, 0.038, 0.062, 3.221, 0., 0., 0.82, "", "", "", "", "", "", 
  "", "", "", "", "", "", "", "", "", "", "", 2.2767*^7, "", "", "", 
  1.109571*^6, 1.58, "", "", 771., 78.24, 1.439323774*^9, 147.674, 38.7, 
  10.641, 5.929, 15308.712, 0.7, 261.899, 9.74, 1.9, 48.4, "", 4.34, 76.91, 
  0.761}, {"CHN", "Asia", "China", "2021-01-28", 89425., 52., 81., 4636., 0., 
  0.143, 62.13, 0.036, 0.056, 3.221, 0., 0., 0.77, "", "", "", "", "", "", 
  "", "", "", "", "", "", "", "", "", "", "", "", "", "", "", 995097., "", 
  "", "", 691., 78.24, 1.439323774*^9, 147.674, 38.7, 10.641, 5.929, 
  15308.712, 0.7, 261.899, 9.74, 1.9, 48.4, "", 4.34, 76.91, 0.761}, 
 {"CHN", "Asia", "China", "2021-01-29", 89477., 52., 74.143, 4636., 0., 
  0.143, 62.166, 0.036, 0.052, 3.221, 0., 0., 0.73, "", "", "", "", "", "", 
  "", "", "", "", "", "", "", "", "", "", "", "", "", "", "", 880622., "", 
  "", "", 612., 78.24, 1.439323774*^9, 147.674, 38.7, 10.641, 5.929, 
  15308.712, 0.7, 261.899, 9.74, 1.9, 48.4, "", 4.34, 76.91, 0.761}, 
 {"CHN", "Asia", "China", "2021-01-30", 89569., 92., 75.857, 4636., 0., 
  0.143, 62.23, 0.064, 0.053, 3.221, 0., 0., 0.7, "", "", "", "", "", "", "", 
  "", "", "", "", "", "", "", "", "", "", "", "", "", "", 766148., "", "", 
  "", 532., 78.24, 1.439323774*^9, 147.674, 38.7, 10.641, 5.929, 15308.712, 
  0.7, 261.899, 9.74, 1.9, 48.4, "", 4.34, 76.91, 0.761}, 
 {"CHN", "Asia", "China", "2021-01-31", 89611., 42., 64.143, 4636., 0., 
  0.143, 62.259, 0.029, 0.045, 3.221, 0., 0., 0.65, "", "", "", "", "", "", 
  "", "", "", "", "", "", "", "", "", "", "", 2.4*^7, "", "", "", 651673., 
  1.67, "", "", 453., 78.24, 1.439323774*^9, 147.674, 38.7, 10.641, 5.929, 
  15308.712, 0.7, 261.899, 9.74, 1.9, 48.4, "", 4.34, 76.91, 0.761}, 
 {"CHN", "Asia", "China", "2021-02-01", 89641., 30., 56.714, 4636., 0., 0., 
  62.28, 0.021, 0.039, 3.221, 0., 0., 0.62, "", "", "", "", "", "", "", "", 
  "", "", "", "", "", "", "", "", "", "", "", "", "", 836020., "", "", "", 
  581., 78.24, 1.439323774*^9, 147.674, 38.7, 10.641, 5.929, 15308.712, 0.7, 
  261.899, 9.74, 1.9, 48.4, "", 4.34, 76.91, 0.761}, 
 {"CHN", "Asia", "China", "2021-02-02", 89666., 25., 49.571, 4636., 0., 0., 
  62.297, 0.017, 0.034, 3.221, 0., 0., 0.58, "", "", "", "", "", "", "", "", 
  "", "", "", "", "", "", "", "", "", "", "", "", "", 1.020367*^6, "", "", 
  "", 709., 78.24, 1.439323774*^9, 147.674, 38.7, 10.641, 5.929, 15308.712, 
  0.7, 261.899, 9.74, 1.9, 48.4, "", 4.34, 76.91, 0.761}, 
 {"CHN", "Asia", "China", "2021-02-03", 89696., 30., 46.143, 4636., 0., 0., 
  62.318, 0.021, 0.032, 3.221, 0., 0., 0.56, "", "", "", "", "", "", "", "", 
  "", "", "", "", "", "", "", "", "", 3.12*^7, "", "", "", 1.204714*^6, 2.17, 
  "", "", 837., 78.24, 1.439323774*^9, 147.674, 38.7, 10.641, 5.929, 
  15308.712, 0.7, 261.899, 9.74, 1.9, 48.4, "", 4.34, 76.91, 0.761}, 
 {"CHN", "Asia", "China", "2021-02-04", 89716., 20., 41.571, 4636., 0., 0., 
  62.332, 0.014, 0.029, 3.221, 0., 0., 0.54, "", "", "", "", "", "", "", "", 
  "", "", "", "", "", "", "", "", "", "", "", "", "", 1.382583*^6, "", "", 
  "", 961., 78.24, 1.439323774*^9, 147.674, 38.7, 10.641, 5.929, 15308.712, 
  0.7, 261.899, 9.74, 1.9, 48.4, "", 4.34, 76.91, 0.761}, 
 {"CHN", "Asia", "China", "2021-02-05", 89729., 13., 36., 4636., 0., 0., 
  62.341, 0.009, 0.025, 3.221, 0., 0., 0.53, "", "", "", "", "", "", "", "", 
  "", "", "", "", "", "", "", "", "", "", "", "", "", 1.560452*^6, "", "", 
  "", 1084., 78.24, 1.439323774*^9, 147.674, 38.7, 10.641, 5.929, 15308.712, 
  0.7, 261.899, 9.74, 1.9, 48.4, "", 4.34, 76.91, 0.761}, 
 {"CHN", "Asia", "China", "2021-02-06", 89740., 11., 24.429, 4636., 0., 0., 
  62.349, 0.008, 0.017, 3.221, 0., 0., 0.51, "", "", "", "", "", "", "", "", 
  "", "", "", "", "", "", "", "", "", "", "", "", "", 1.738321*^6, "", "", 
  "", 1208., 78.24, 1.439323774*^9, 147.674, 38.7, 10.641, 5.929, 15308.712, 
  0.7, 261.899, 9.74, 1.9, 48.4, "", 4.34, 76.91, 0.761}, 
 {"CHN", "Asia", "China", "2021-02-07", 89754., 14., 20.429, 4636., 0., 0., 
  62.358, 0.01, 0.014, 3.221, 0., 0., 0.52, "", "", "", "", "", "", "", "", 
  "", "", "", "", "", "", "", "", "", "", "", "", "", 1.91619*^6, "", "", "", 
  1331., 78.24, 1.439323774*^9, 147.674, 38.7, 10.641, 5.929, 15308.712, 0.7, 
  261.899, 9.74, 1.9, 48.4, "", 4.34, 76.91, 0.761}, 
 {"CHN", "Asia", "China", "2021-02-08", 89768., 14., 18.143, 4636., 0., 0., 
  62.368, 0.01, 0.013, 3.221, 0., 0., 0.52, "", "", "", "", "", "", "", "", 
  "", "", "", "", "", "", "", "", "", "", "", "", "", 1.795238*^6, "", "", 
  "", 1247., 78.24, 1.439323774*^9, 147.674, 38.7, 10.641, 5.929, 15308.712, 
  0.7, 261.899, 9.74, 1.9, 48.4, "", 4.34, 76.91, 0.761}, 
 {"CHN", "Asia", "China", "2021-02-09", 89782., 14., 16.571, 4636., 0., 0., 
  62.378, 0.01, 0.012, 3.221, 0., 0., 0.53, "", "", "", "", "", "", "", "", 
  "", "", "", "", "", "", "", "", "", 4.052*^7, "", "", "", 1.674286*^6, 
  2.82, "", "", 1163., 78.24, 1.439323774*^9, 147.674, 38.7, 10.641, 5.929, 
  15308.712, 0.7, 261.899, 9.74, 1.9, 48.4, "", 4.34, 76.91, 0.761}, 
 {"CHN", "Asia", "China", "2021-02-10", 89784., 2., 12.571, 4636., 0., 0., 
  62.379, 0.001, 0.009, 3.221, 0., 0., 0.52, "", "", "", "", "", "", "", "", 
  "", "", "", "", "", "", "", "", "", "", "", "", "", 1.421654*^6, "", "", 
  "", 988., 78.24, 1.439323774*^9, 147.674, 38.7, 10.641, 5.929, 15308.712, 
  0.7, 261.899, 9.74, 1.9, 48.4, "", 4.34, 76.91, 0.761}, 
 {"CHN", "Asia", "China", "2021-02-11", 89796., 12., 11.429, 4636., 0., 0., 
  62.388, 0.008, 0.008, 3.221, 0., 0., 0.53, "", "", "", "", "", "", "", "", 
  "", "", "", "", "", "", "", "", "", "", "", "", "", 1.289975*^6, "", "", 
  "", 896., 78.24, 1.439323774*^9, 147.674, 38.7, 10.641, 5.929, 15308.712, 
  0.7, 261.899, 9.74, 1.9, 48.4, "", 4.34, 76.91, 0.761}, 
 {"CHN", "Asia", "China", "2021-02-12", 89804., 8., 10.714, 4636., 0., 0., 
  62.393, 0.006, 0.007, 3.221, 0., 0., 0.53, "", "", "", "", "", "", "", "", 
  "", "", "", "", "", "", "", "", "", "", "", "", "", 1.158296*^6, "", "", 
  "", 805., 78.24, 1.439323774*^9, 147.674, 38.7, 10.641, 5.929, 15308.712, 
  0.7, 261.899, 9.74, 1.9, 48.4, "", 4.34, 76.91, 0.761}, 
 {"CHN", "Asia", "China", "2021-02-13", 89811., 7., 10.143, 4636., 0., 0., 
  62.398, 0.005, 0.007, 3.221, 0., 0., 0.53, "", "", "", "", "", "", "", "", 
  "", "", "", "", "", "", "", "", "", "", "", "", "", 1.026617*^6, "", "", 
  "", 713., 78.24, 1.439323774*^9, 147.674, 38.7, 10.641, 5.929, 15308.712, 
  0.7, 261.899, 9.74, 1.9, 48.4, "", 4.34, 76.91, 0.761}, 
 {"CHN", "Asia", "China", "2021-02-14", 89820., 9., 9.429, 4636., 0., 0., 
  62.404, 0.006, 0.007, 3.221, 0., 0., 0.54, "", "", "", "", "", "", "", "", 
  "", "", "", "", "", "", "", "", "", "", "", "", "", 894937., "", "", "", 
  622., 78.24, 1.439323774*^9, 147.674, 38.7, 10.641, 5.929, 15308.712, 0.7, 
  261.899, 9.74, 1.9, 48.4, "", 4.34, 76.91, 0.761}, 
 {"CHN", "Asia", "China", "2021-02-15", 89836., 16., 9.714, 4636., 0., 0., 
  62.415, 0.011, 0.007, 3.221, 0., 0., 0.57, "", "", "", "", "", "", "", "", 
  "", "", "", "", "", "", "", "", "", "", "", "", "", 763258., "", "", "", 
  530., 78.24, 1.439323774*^9, 147.674, 38.7, 10.641, 5.929, 15308.712, 0.7, 
  261.899, 9.74, 1.9, 48.4, "", 4.34, 76.91, 0.761}, 
 {"CHN", "Asia", "China", "2021-02-16", 89843., 7., 8.714, 4636., 0., 0., 
  62.42, 0.005, 0.006, 3.221, 0., 0., 0.59, "", "", "", "", "", "", "", "", 
  "", "", "", "", "", "", "", "", "", "", "", "", "", 631579., "", "", "", 
  439., 78.24, 1.439323774*^9, 147.674, 38.7, 10.641, 5.929, 15308.712, 0.7, 
  261.899, 9.74, 1.9, 48.4, "", 4.34, 76.91, 0.761}, 
 {"CHN", "Asia", "China", "2021-02-17", 89854., 11., 10., 4636., 0., 0., 
  62.428, 0.008, 0.007, 3.221, 0., 0., 0.63, "", "", "", "", "", "", "", "", 
  "", "", "", "", "", "", "", "", "", "", "", "", "", 631579., "", "", "", 
  439., 78.24, 1.439323774*^9, 147.674, 38.7, 10.641, 5.929, 15308.712, 0.7, 
  261.899, 9.74, 1.9, 48.4, "", 4.34, 76.91, 0.761}, 
 {"CHN", "Asia", "China", "2021-02-18", 89864., 10., 9.714, 4636., 0., 0., 
  62.435, 0.007, 0.007, 3.221, 0., 0., 0.66, "", "", "", "", "", "", "", "", 
  "", "", "", "", "", "", "", "", "", "", "", "", "", 631579., "", "", "", 
  439., 78.24, 1.439323774*^9, 147.674, 38.7, 10.641, 5.929, 15308.712, 0.7, 
  261.899, 9.74, 1.9, 48.4, "", 4.34, 76.91, 0.761}, 
 {"CHN", "Asia", "China", "2021-02-19", 89872., 8., 9.714, 4636., 0., 0., 
  62.44, 0.006, 0.007, 3.221, 0., 0., 0.69, "", "", "", "", "", "", "", "", 
  "", "", "", "", "", "", "", "", "", "", "", "", "", 631579., "", "", "", 
  439., 78.24, 1.439323774*^9, 147.674, 38.7, 10.641, 5.929, 15308.712, 0.7, 
  261.899, 9.74, 1.9, 48.4, "", 4.34, 76.91, 0.761}, 
 {"CHN", "Asia", "China", "2021-02-20", 89879., 7., 9.714, 4636., 0., 0., 
  62.445, 0.005, 0.007, 3.221, 0., 0., 0.73, "", "", "", "", "", "", "", "", 
  "", "", "", "", "", "", "", "", "", "", "", "", "", 631579., "", "", "", 
  439., 78.24, 1.439323774*^9, 147.674, 38.7, 10.641, 5.929, 15308.712, 0.7, 
  261.899, 9.74, 1.9, 48.4, "", 4.34, 76.91, 0.761}, 
 {"CHN", "Asia", "China", "2021-02-21", 89890., 11., 10., 4636., 0., 0., 
  62.453, 0.008, 0.007, 3.221, 0., 0., 0.78, "", "", "", "", "", "", "", "", 
  "", "", "", "", "", "", "", "", "", "", "", "", "", 631579., "", "", "", 
  439., 78.24, 1.439323774*^9, 147.674, 38.7, 10.641, 5.929, 15308.712, 0.7, 
  261.899, 9.74, 1.9, 48.4, "", 4.34, 76.91, 0.761}, 
 {"CHN", "Asia", "China", "2021-02-22", 89900., 10., 9.143, 4636., 0., 0., 
  62.46, 0.007, 0.006, 3.221, 0., 0., 0.82, "", "", "", "", "", "", "", "", 
  "", "", "", "", "", "", "", "", "", "", "", "", "", 631579., "", "", "", 
  439., 67.13, 1.439323774*^9, 147.674, 38.7, 10.641, 5.929, 15308.712, 0.7, 
  261.899, 9.74, 1.9, 48.4, "", 4.34, 76.91, 0.761}, 
 {"CHN", "Asia", "China", "2021-02-23", 89912., 12., 9.857, 4636., 0., 0., 
  62.468, 0.008, 0.007, 3.221, 0., 0., 0.85, "", "", "", "", "", "", "", "", 
  "", "", "", "", "", "", "", "", "", "", "", "", "", 631579., "", "", "", 
  439., 67.13, 1.439323774*^9, 147.674, 38.7, 10.641, 5.929, 15308.712, 0.7, 
  261.899, 9.74, 1.9, 48.4, "", 4.34, 76.91, 0.761}, 
 {"CHN", "Asia", "China", "2021-02-24", 89919., 7., 9.286, 4636., 0., 0., 
  62.473, 0.005, 0.006, 3.221, 0., 0., 0.88, "", "", "", "", "", "", "", "", 
  "", "", "", "", "", "", "", "", "", "", "", "", "", 631579., "", "", "", 
  439., 67.13, 1.439323774*^9, 147.674, 38.7, 10.641, 5.929, 15308.712, 0.7, 
  261.899, 9.74, 1.9, 48.4, "", 4.34, 76.91, 0.761}, 
 {"CHN", "Asia", "China", "2021-02-25", 89925., 6., 8.714, 4636., 0., 0., 
  62.477, 0.004, 0.006, 3.221, 0., 0., 0.91, "", "", "", "", "", "", "", "", 
  "", "", "", "", "", "", "", "", "", "", "", "", "", 631579., "", "", "", 
  439., 67.13, 1.439323774*^9, 147.674, 38.7, 10.641, 5.929, 15308.712, 0.7, 
  261.899, 9.74, 1.9, 48.4, "", 4.34, 76.91, 0.761}, 
 {"CHN", "Asia", "China", "2021-02-26", 89935., 10., 9., 4636., 0., 0., 
  62.484, 0.007, 0.006, 3.221, 0., 0., 0.95, "", "", "", "", "", "", "", "", 
  "", "", "", "", "", "", "", "", "", "", "", "", "", 631579., "", "", "", 
  439., 67.13, 1.439323774*^9, 147.674, 38.7, 10.641, 5.929, 15308.712, 0.7, 
  261.899, 9.74, 1.9, 48.4, "", 4.34, 76.91, 0.761}, 
 {"CHN", "Asia", "China", "2021-02-27", 89941., 6., 8.857, 4636., 0., 0., 
  62.488, 0.004, 0.006, 3.221, 0., 0., 0.98, "", "", "", "", "", "", "", "", 
  "", "", "", "", "", "", "", "", "", "", "", "", "", 631579., "", "", "", 
  439., 67.13, 1.439323774*^9, 147.674, 38.7, 10.641, 5.929, 15308.712, 0.7, 
  261.899, 9.74, 1.9, 48.4, "", 4.34, 76.91, 0.761}, 
 {"CHN", "Asia", "China", "2021-02-28", 89960., 19., 10., 4636., 0., 0., 
  62.502, 0.013, 0.007, 3.221, 0., 0., 0.97, "", "", "", "", "", "", "", "", 
  "", "", "", "", "", "", "", "", "", 5.252*^7, "", "", "", 631579., 3.65, 
  "", "", 439., 67.13, 1.439323774*^9, 147.674, 38.7, 10.641, 5.929, 
  15308.712, 0.7, 261.899, 9.74, 1.9, 48.4, "", 4.34, 76.91, 0.761}, 
 {"CHN", "Asia", "China", "2021-03-01", 89971., 11., 10.143, 4636., 0., 0., 
  62.509, 0.008, 0.007, 3.221, 0., 0., 0.95, "", "", "", "", "", "", "", "", 
  "", "", "", "", "", "", "", "", "", "", "", "", "", 668496., "", "", "", 
  464., 61.57, 1.439323774*^9, 147.674, 38.7, 10.641, 5.929, 15308.712, 0.7, 
  261.899, 9.74, 1.9, 48.4, "", 4.34, 76.91, 0.761}, 
 {"CHN", "Asia", "China", "2021-03-02", 89981., 10., 9.857, 4636., 0., 0., 
  62.516, 0.007, 0.007, 3.221, 0., 0., 0.93, "", "", "", "", "", "", "", "", 
  "", "", "", "", "", "", "", "", "", "", "", "", "", 705414., "", "", "", 
  490., 61.57, 1.439323774*^9, 147.674, 38.7, 10.641, 5.929, 15308.712, 0.7, 
  261.899, 9.74, 1.9, 48.4, "", 4.34, 76.91, 0.761}, 
 {"CHN", "Asia", "China", "2021-03-03", 89991., 10., 10.286, 4636., 0., 0., 
  62.523, 0.007, 0.007, 3.221, 0., 0., 0.93, "", "", "", "", "", "", "", "", 
  "", "", "", "", "", "", "", "", "", "", "", "", "", 742331., "", "", "", 
  516., 61.57, 1.439323774*^9, 147.674, 38.7, 10.641, 5.929, 15308.712, 0.7, 
  261.899, 9.74, 1.9, 48.4, "", 4.34, 76.91, 0.761}, 
 {"CHN", "Asia", "China", "2021-03-04", 90000., 9., 10.714, 4636., 0., 0., 
  62.529, 0.006, 0.007, 3.221, 0., 0., 0.92, "", "", "", "", "", "", "", "", 
  "", "", "", "", "", "", "", "", "", "", "", "", "", 779248., "", "", "", 
  541., 61.57, 1.439323774*^9, 147.674, 38.7, 10.641, 5.929, 15308.712, 0.7, 
  261.899, 9.74, 1.9, 48.4, "", 4.34, 76.91, 0.761}, 
 {"CHN", "Asia", "China", "2021-03-05", 90010., 10., 10.714, 4636., 0., 0., 
  62.536, 0.007, 0.007, 3.221, 0., 0., 0.93, "", "", "", "", "", "", "", "", 
  "", "", "", "", "", "", "", "", "", "", "", "", "", 816165., "", "", "", 
  567., 61.57, 1.439323774*^9, 147.674, 38.7, 10.641, 5.929, 15308.712, 0.7, 
  261.899, 9.74, 1.9, 48.4, "", 4.34, 76.91, 0.761}, 
 {"CHN", "Asia", "China", "2021-03-06", 90023., 13., 11.714, 4636., 0., 0., 
  62.545, 0.009, 0.008, 3.221, 0., 0., 0.95, "", "", "", "", "", "", "", "", 
  "", "", "", "", "", "", "", "", "", "", "", "", "", 853083., "", "", "", 
  593., 61.57, 1.439323774*^9, 147.674, 38.7, 10.641, 5.929, 15308.712, 0.7, 
  261.899, 9.74, 1.9, 48.4, "", 4.34, 76.91, 0.761}, 
 {"CHN", "Asia", "China", "2021-03-07", 90042., 19., 11.714, 4636., 0., 0., 
  62.559, 0.013, 0.008, 3.221, 0., 0., 0.99, "", "", "", "", "", "", "", "", 
  "", "", "", "", "", "", "", "", "", "", "", "", "", 890000., "", "", "", 
  618., 61.57, 1.439323774*^9, 147.674, 38.7, 10.641, 5.929, 15308.712, 0.7, 
  261.899, 9.74, 1.9, 48.4, "", 4.34, 76.91, 0.761}, 
 {"CHN", "Asia", "China", "2021-03-08", 90050., 8., 11.286, 4636., 0., 0., 
  62.564, 0.006, 0.008, 3.221, 0., 0., 1.01, "", "", "", "", "", "", "", "", 
  "", "", "", "", "", "", "", "", "", "", "", "", "", 890000., "", "", "", 
  618., 61.57, 1.439323774*^9, 147.674, 38.7, 10.641, 5.929, 15308.712, 0.7, 
  261.899, 9.74, 1.9, 48.4, "", 4.34, 76.91, 0.761}, 
 {"CHN", "Asia", "China", "2021-03-09", 90055., 5., 10.571, 4636., 0., 0., 
  62.568, 0.003, 0.007, 3.221, 0., 0., 1.06, "", "", "", "", "", "", "", "", 
  "", "", "", "", "", "", "", "", "", "", "", "", "", 890000., "", "", "", 
  618., 61.57, 1.439323774*^9, 147.674, 38.7, 10.641, 5.929, 15308.712, 0.7, 
  261.899, 9.74, 1.9, 48.4, "", 4.34, 76.91, 0.761}, 
 {"CHN", "Asia", "China", "2021-03-10", 90066., 11., 10.714, 4636., 0., 0., 
  62.575, 0.008, 0.007, 3.221, 0., 0., 1.1, "", "", "", "", "", "", "", "", 
  "", "", "", "", "", "", "", "", "", "", "", "", "", 890000., "", "", "", 
  618., 61.57, 1.439323774*^9, 147.674, 38.7, 10.641, 5.929, 15308.712, 0.7, 
  261.899, 9.74, 1.9, 48.4, "", 4.34, 76.91, 0.761}, 
 {"CHN", "Asia", "China", "2021-03-11", 90075., 9., 10.714, 4636., 0., 0., 
  62.581, 0.006, 0.007, 3.221, 0., 0., 1.16, "", "", "", "", "", "", "", "", 
  "", "", "", "", "", "", "", "", "", "", "", "", "", 890000., "", "", "", 
  618., 61.57, 1.439323774*^9, 147.674, 38.7, 10.641, 5.929, 15308.712, 0.7, 
  261.899, 9.74, 1.9, 48.4, "", 4.34, 76.91, 0.761}, 
 {"CHN", "Asia", "China", "2021-03-12", 90082., 7., 10.286, 4636., 0., 0., 
  62.586, 0.005, 0.007, 3.221, 0., 0., 1.21, "", "", "", "", "", "", "", "", 
  "", "", "", "", "", "", "", "", "", "", "", "", "", 890000., "", "", "", 
  618., 61.57, 1.439323774*^9, 147.674, 38.7, 10.641, 5.929, 15308.712, 0.7, 
  261.899, 9.74, 1.9, 48.4, "", 4.34, 76.91, 0.761}, 
 {"CHN", "Asia", "China", "2021-03-13", 90092., 10., 9.857, 4636., 0., 0., 
  62.593, 0.007, 0.007, 3.221, 0., 0., 1.17, "", "", "", "", "", "", "", "", 
  "", "", "", "", "", "", "", "", "", "", "", "", "", 890000., "", "", "", 
  618., 61.57, 1.439323774*^9, 147.674, 38.7, 10.641, 5.929, 15308.712, 0.7, 
  261.899, 9.74, 1.9, 48.4, "", 4.34, 76.91, 0.761}, 
 {"CHN", "Asia", "China", "2021-03-14", 90097., 5., 7.857, 4636., 0., 0., 
  62.597, 0.003, 0.005, 3.221, 0., 0., 1.09, "", "", "", "", "", "", "", "", 
  "", "", "", "", "", "", "", "", "", 6.498*^7, "", "", "", 890000., 4.51, 
  "", "", 618., 61.57, 1.439323774*^9, 147.674, 38.7, 10.641, 5.929, 
  15308.712, 0.7, 261.899, 9.74, 1.9, 48.4, "", 4.34, 76.91, 0.761}, 
 {"CHN", "Asia", "China", "2021-03-15", 90110., 13., 8.571, 4636., 0., 0., 
  62.606, 0.009, 0.006, 3.221, 0., 0., 1.02, "", "", "", "", "", "", "", "", 
  "", "", "", "", "", "", "", "", "", "", "", "", "", 1.000381*^6, "", "", 
  "", 695., 56.94, 1.439323774*^9, 147.674, 38.7, 10.641, 5.929, 15308.712, 
  0.7, 261.899, 9.74, 1.9, 48.4, "", 4.34, 76.91, 0.761}, 
 {"CHN", "Asia", "China", "2021-03-16", 90114., 4., 8.429, 4636., 0., 0., 
  62.609, 0.003, 0.006, 3.221, 0., 0., 0.95, "", "", "", "", "", "", "", "", 
  "", "", "", "", "", "", "", "", "", "", "", "", "", 1.110762*^6, "", "", 
  "", 772., 56.94, 1.439323774*^9, 147.674, 38.7, 10.641, 5.929, 15308.712, 
  0.7, 261.899, 9.74, 1.9, 48.4, "", 4.34, 76.91, 0.761}, 
 {"CHN", "Asia", "China", "2021-03-17", 90120., 6., 7.714, 4636., 0., 0., 
  62.613, 0.004, 0.005, 3.221, 0., 0., 0.89, "", "", "", "", "", "", "", "", 
  "", "", "", "", "", "", "", "", "", "", "", "", "", 1.221143*^6, "", "", 
  "", 848., 56.94, 1.439323774*^9, 147.674, 38.7, 10.641, 5.929, 15308.712, 
  0.7, 261.899, 9.74, 1.9, 48.4, "", 4.34, 76.91, 0.761}, 
 {"CHN", "Asia", "China", "2021-03-18", 90131., 11., 8., 4636., 0., 0., 
  62.62, 0.008, 0.006, 3.221, 0., 0., 0.85, "", "", "", "", "", "", "", "", 
  "", "", "", "", "", "", "", "", "", "", "", "", "", 1.331524*^6, "", "", 
  "", 925., 56.94, 1.439323774*^9, 147.674, 38.7, 10.641, 5.929, 15308.712, 
  0.7, 261.899, 9.74, 1.9, 48.4, "", 4.34, 76.91, 0.761}, 
 {"CHN", "Asia", "China", "2021-03-19", 90135., 4., 7.571, 4636., 0., 0., 
  62.623, 0.003, 0.005, 3.221, 0., 0., 0.82, "", "", "", "", "", "", "", "", 
  "", "", "", "", "", "", "", "", "", "", "", "", "", 1.441905*^6, "", "", 
  "", 1002., 56.94, 1.439323774*^9, 147.674, 38.7, 10.641, 5.929, 15308.712, 
  0.7, 261.899, 9.74, 1.9, 48.4, "", 4.34, 76.91, 0.761}, 
 {"CHN", "Asia", "China", "2021-03-20", 90147., 12., 7.857, 4636., 0., 0., 
  62.631, 0.008, 0.005, 3.221, 0., 0., 0.82, "", "", "", "", "", "", "", "", 
  "", "", "", "", "", "", "", "", "", 7.4956*^7, "", "", "", 1.552286*^6, 
  5.21, "", "", 1078., 56.94, 1.439323774*^9, 147.674, 38.7, 10.641, 5.929, 
  15308.712, 0.7, 261.899, 9.74, 1.9, 48.4, "", 4.34, 76.91, 0.761}, 
 {"CHN", "Asia", "China", "2021-03-21", 90154., 7., 8.143, 4636., 0., 0., 
  62.636, 0.005, 0.006, 3.221, 0., 0., 0.82, "", "", "", "", "", "", "", "", 
  "", "", "", "", "", "", "", "", "", "", "", "", "", 1.818286*^6, "", "", 
  "", 1263., 56.94, 1.439323774*^9, 147.674, 38.7, 10.641, 5.929, 15308.712, 
  0.7, 261.899, 9.74, 1.9, 48.4, "", 4.34, 76.91, 0.761}, 
 {"CHN", "Asia", "China", "2021-03-22", 90163., 9., 7.571, 4636., 0., 0., 
  62.643, 0.006, 0.005, 3.221, 0., 0., 0.85, "", "", "", "", "", "", "", "", 
  "", "", "", "", "", "", "", "", "", 8.046*^7, "", "", "", 1.973905*^6, 
  5.59, "", "", 1371., 56.94, 1.439323774*^9, 147.674, 38.7, 10.641, 5.929, 
  15308.712, 0.7, 261.899, 9.74, 1.9, 48.4, "", 4.34, 76.91, 0.761}, 
 {"CHN", "Asia", "China", "2021-03-23", 90173., 10., 8.429, 4636., 0., 0., 
  62.65, 0.007, 0.006, 3.221, 0., 0., 0.87, "", "", "", "", "", "", "", "", 
  "", "", "", "", "", "", "", "", "", 8.2846*^7, "", "", 2.386*^6, 
  2.077238*^6, 5.76, "", "", 1443., 56.94, 1.439323774*^9, 147.674, 38.7, 
  10.641, 5.929, 15308.712, 0.7, 261.899, 9.74, 1.9, 48.4, "", 4.34, 76.91, 
  0.761}, {"CHN", "Asia", "China", "2021-03-24", 90184., 11., 9.143, 4636., 
  0., 0., 62.657, 0.008, 0.006, 3.221, 0., 0., 0.88, "", "", "", "", "", "", 
  "", "", "", "", "", "", "", "", "", "", "", 8.58597*^7, "", "", 3.0137*^6, 
  2.270243*^6, 5.97, "", "", 1577., 56.94, 1.439323774*^9, 147.674, 38.7, 
  10.641, 5.929, 15308.712, 0.7, 261.899, 9.74, 1.9, 48.4, "", 4.34, 76.91, 
  0.761}, {"CHN", "Asia", "China", "2021-03-25", 90195., 11., 9.143, 4636., 
  0., 0., 62.665, 0.008, 0.006, 3.221, 0., 0., 0.88, "", "", "", "", "", "", 
  "", "", "", "", "", "", "", "", "", "", "", 9.1346*^7, "", "", 5.4863*^6, 
  2.816476*^6, 6.35, "", "", 1957., 56.94, 1.439323774*^9, 147.674, 38.7, 
  10.641, 5.929, 15308.712, 0.7, 261.899, 9.74, 1.9, 48.4, "", 4.34, 76.91, 
  0.761}, {"CHN", "Asia", "China", "2021-03-26", 90207., 12., 10.286, 4636., 
  0., 0., 62.673, 0.008, 0.007, 3.221, 0., 0., 0.87, "", "", "", "", "", "", 
  "", "", "", "", "", "", "", "", "", "", "", 9.747*^7, "", "", 6.124*^6, 
  3.45381*^6, 6.77, "", "", 2400., 56.94, 1.439323774*^9, 147.674, 38.7, 
  10.641, 5.929, 15308.712, 0.7, 261.899, 9.74, 1.9, 48.4, "", 4.34, 76.91, 
  0.761}, {"CHN", "Asia", "China", "2021-03-27", 90218., 11., 10.143, 4636., 
  0., 0., 62.681, 0.008, 0.007, 3.221, 0., 0., 0.88, "", "", "", "", "", "", 
  "", "", "", "", "", "", "", "", "", "", "", 1.02417*^8, "", "", 4.947*^6, 
  3.923*^6, 7.12, "", "", 2726., 56.94, 1.439323774*^9, 147.674, 38.7, 
  10.641, 5.929, 15308.712, 0.7, 261.899, 9.74, 1.9, 48.4, "", 4.34, 76.91, 
  0.761}, {"CHN", "Asia", "China", "2021-03-28", 90230., 12., 10.857, 4636., 
  0., 0., 62.689, 0.008, 0.008, 3.221, 0., 0., 0.9, "", "", "", "", "", "", 
  "", "", "", "", "", "", "", "", "", "", "", 1.06613*^8, "", "", 4.196*^6, 
  4.129286*^6, 7.41, "", "", 2869., 56.94, 1.439323774*^9, 147.674, 38.7, 
  10.641, 5.929, 15308.712, 0.7, 261.899, 9.74, 1.9, 48.4, "", 4.34, 76.91, 
  0.761}, {"CHN", "Asia", "China", "2021-03-29", 90238., 8., 10.714, 4636., 
  0., 0., 62.695, 0.006, 0.007, 3.221, 0., 0., 0.94, "", "", "", "", "", "", 
  "", "", "", "", "", "", "", "", "", "", "", 1.10962*^8, "", "", 4.349*^6, 
  4.357429*^6, 7.71, "", "", 3027., 50., 1.439323774*^9, 147.674, 38.7, 
  10.641, 5.929, 15308.712, 0.7, 261.899, 9.74, 1.9, 48.4, "", 4.34, 76.91, 
  0.761}, {"CHN", "Asia", "China", "2021-03-30", 90249., 11., 10.857, 4636., 
  0., 0., 62.702, 0.008, 0.008, 3.221, 0., 0., 1., "", "", "", "", "", "", 
  "", "", "", "", "", "", "", "", "", "", "", 1.1469*^8, "", "", 3.728*^6, 
  4.549143*^6, 7.97, "", "", 3161., 50., 1.439323774*^9, 147.674, 38.7, 
  10.641, 5.929, 15308.712, 0.7, 261.899, 9.74, 1.9, 48.4, "", 4.34, 76.91, 
  0.761}, {"CHN", "Asia", "China", "2021-03-31", 90265., 16., 11.571, 4636., 
  0., 0., 62.713, 0.011, 0.008, 3.221, 0., 0., 1.07, "", "", "", "", "", "", 
  "", "", "", "", "", "", "", "", "", "", "", 1.19821*^8, "", "", 5.131*^6, 
  4.851614*^6, 8.32, "", "", 3371., 55.56, 1.439323774*^9, 147.674, 38.7, 
  10.641, 5.929, 15308.712, 0.7, 261.899, 9.74, 1.9, 48.4, "", 4.34, 76.91, 
  0.761}, {"CHN", "Asia", "China", "2021-04-01", 90274., 9., 11.286, 4636., 
  0., 0., 62.72, 0.006, 0.008, 3.221, 0., 0., 1.12, "", "", "", "", "", "", 
  "", "", "", "", "", "", "", "", "", "", "", 1.26616*^8, "", "", 6.795*^6, 
  5.038571*^6, 8.8, "", "", 3501., 55.56, 1.439323774*^9, 147.674, 38.7, 
  10.641, 5.929, 15308.712, 0.7, 261.899, 9.74, 1.9, 48.4, "", 4.34, 76.91, 
  0.761}, {"CHN", "Asia", "China", "2021-04-02", 90300., 26., 13.286, 4636., 
  0., 0., 62.738, 0.018, 0.009, 3.221, 0., 0., 1.17, "", "", "", "", "", "", 
  "", "", "", "", "", "", "", "", "", "", "", 1.33801*^8, "", "", 7.185*^6, 
  5.190143*^6, 9.3, "", "", 3606., 55.56, 1.439323774*^9, 147.674, 38.7, 
  10.641, 5.929, 15308.712, 0.7, 261.899, 9.74, 1.9, 48.4, "", 4.34, 76.91, 
  0.761}, {"CHN", "Asia", "China", "2021-04-03", 90320., 20., 14.571, 4636., 
  0., 0., 62.752, 0.014, 0.01, 3.221, 0., 0., 1.17, "", "", "", "", "", "", 
  "", "", "", "", "", "", "", "", "", "", "", 1.36677*^8, "", "", 2.876*^6, 
  4.894286*^6, 9.5, "", "", 3400., 55.56, 1.439323774*^9, 147.674, 38.7, 
  10.641, 5.929, 15308.712, 0.7, 261.899, 9.74, 1.9, 48.4, "", 4.34, 76.91, 
  0.761}, {"CHN", "Asia", "China", "2021-04-04", 90353., 33., 17.571, 4636., 
  0., 0., 62.775, 0.023, 0.012, 3.221, 0., 0., 1.17, "", "", "", "", "", "", 
  "", "", "", "", "", "", "", "", "", "", "", 1.3997*^8, "", "", 3.293*^6, 
  4.765286*^6, 9.72, "", "", 3311., 55.56, 1.439323774*^9, 147.674, 38.7, 
  10.641, 5.929, 15308.712, 0.7, 261.899, 9.74, 1.9, 48.4, "", 4.34, 76.91, 
  0.761}, {"CHN", "Asia", "China", "2021-04-05", 90377., 24., 19.857, 4636., 
  0., 0., 62.791, 0.017, 0.014, 3.221, 0., 0., 1.15, "", "", "", "", "", "", 
  "", "", "", "", "", "", "", "", "", "", "", 1.42802*^8, "", "", 2.832*^6, 
  4.548571*^6, 9.92, "", "", 3160., 78.24, 1.439323774*^9, 147.674, 38.7, 
  10.641, 5.929, 15308.712, 0.7, 261.899, 9.74, 1.9, 48.4, "", 4.34, 76.91, 
  0.761}, {"CHN", "Asia", "China", "2021-04-06", 90389., 12., 20., 4636., 0., 
  0., 62.8, 0.008, 0.014, 3.221, 0., 0., 1.11, "", "", "", "", "", "", "", 
  "", "", "", "", "", "", "", "", "", "", 1.4592*^8, "", "", 3.118*^6, 
  4.461429*^6, 10.14, "", "", 3100., 78.24, 1.439323774*^9, 147.674, 38.7, 
  10.641, 5.929, 15308.712, 0.7, 261.899, 9.74, 1.9, 48.4, "", 4.34, 76.91, 
  0.761}, {"CHN", "Asia", "China", "2021-04-07", 90414., 25., 21.286, 4636., 
  0., 0., 62.817, 0.017, 0.015, 3.221, 0., 0., 1.09, "", "", "", "", "", "", 
  "", "", "", "", "", "", "", "", "", "", "", 1.49071*^8, "", "", 3.151*^6, 
  4.178571*^6, 10.36, "", "", 2903., 78.24, 1.439323774*^9, 147.674, 38.7, 
  10.641, 5.929, 15308.712, 0.7, 261.899, 9.74, 1.9, 48.4, "", 4.34, 76.91, 
  0.761}, {"CHN", "Asia", "China", "2021-04-08", 90435., 21., 23., 4636., 0., 
  0., 62.832, 0.015, 0.016, 3.221, 0., 0., 1.05, "", "", "", "", "", "", "", 
  "", "", "", "", "", "", "", "", "", "", 1.5515*^8, "", "", 6.079*^6, 
  4.076286*^6, 10.78, "", "", 2832., 78.24, 1.439323774*^9, 147.674, 38.7, 
  10.641, 5.929, 15308.712, 0.7, 261.899, 9.74, 1.9, 48.4, "", 4.34, 76.91, 
  0.761}, {"CHN", "Asia", "China", "2021-04-09", 90449., 14., 21.286, 4636., 
  0., 0., 62.841, 0.01, 0.015, 3.221, 0., 0., 1., "", "", "", "", "", "", "", 
  "", "", "", "", "", "", "", "", "", "", 1.61121*^8, "", "", 5.971*^6, 
  3.902857*^6, 11.19, "", "", 2712., 78.24, 1.439323774*^9, 147.674, 38.7, 
  10.641, 5.929, 15308.712, 0.7, 261.899, 9.74, 1.9, 48.4, "", 4.34, 76.91, 
  0.761}, {"CHN", "Asia", "China", "2021-04-10", 90459., 10., 19.857, 4636., 
  0., 0., 62.848, 0.007, 0.014, 3.221, 0., 0., 0.97, "", "", "", "", "", "", 
  "", "", "", "", "", "", "", "", "", "", "", 1.64471*^8, "", "", 3.35*^6, 
  3.970571*^6, 11.43, "", "", 2759., 78.24, 1.439323774*^9, 147.674, 38.7, 
  10.641, 5.929, 15308.712, 0.7, 261.899, 9.74, 1.9, 48.4, "", 4.34, 76.91, 
  0.761}, {"CHN", "Asia", "China", "2021-04-11", 90475., 16., 17.429, 4636., 
  0., 0., 62.859, 0.011, 0.012, 3.221, 0., 0., 0.97, "", "", "", "", "", "", 
  "", "", "", "", "", "", "", "", "", "", "", 1.67343*^8, "", "", 2.872*^6, 
  3.910429*^6, 11.63, "", "", 2717., 78.24, 1.439323774*^9, 147.674, 38.7, 
  10.641, 5.929, 15308.712, 0.7, 261.899, 9.74, 1.9, 48.4, "", 4.34, 76.91, 
  0.761}, {"CHN", "Asia", "China", "2021-04-12", 90484., 9., 15.286, 4636., 
  0., 0., 62.866, 0.006, 0.011, 3.221, 0., 0., 0.96, "", "", "", "", "", "", 
  "", "", "", "", "", "", "", "", "", "", "", 1.71928*^8, "", "", 4.585*^6, 
  4.160857*^6, 11.95, "", "", 2891., 78.24, 1.439323774*^9, 147.674, 38.7, 
  10.641, 5.929, 15308.712, 0.7, 261.899, 9.74, 1.9, 48.4, "", 4.34, 76.91, 
  0.761}, {"CHN", "Asia", "China", "2021-04-13", 90496., 12., 15.286, 4636., 
  0., 0., 62.874, 0.008, 0.011, 3.221, 0., 0., 0.96, "", "", "", "", "", "", 
  "", "", "", "", "", "", "", "", "", "", "", 1.75623*^8, "", "", 3.695*^6, 
  4.243286*^6, 12.2, "", "", 2948., 78.24, 1.439323774*^9, 147.674, 38.7, 
  10.641, 5.929, 15308.712, 0.7, 261.899, 9.74, 1.9, 48.4, "", 4.34, 76.91, 
  0.761}, {"CHN", "Asia", "China", "2021-04-14", 90506., 10., 13.143, 4636., 
  0., 0., 62.881, 0.007, 0.009, 3.221, 0., 0., 0.96, "", "", "", "", "", "", 
  "", "", "", "", "", "", "", "", "", "", "", 1.79216*^8, "", "", 3.593*^6, 
  4.306429*^6, 12.45, "", "", 2992., 78.24, 1.439323774*^9, 147.674, 38.7, 
  10.641, 5.929, 15308.712, 0.7, 261.899, 9.74, 1.9, 48.4, "", 4.34, 76.91, 
  0.761}, {"CHN", "Asia", "China", "2021-04-15", 90517., 11., 11.714, 4636., 
  0., 0., 62.889, 0.008, 0.008, 3.221, 0., 0., 0.98, "", "", "", "", "", "", 
  "", "", "", "", "", "", "", "", "", "", "", 1.83536*^8, "", "", 4.32*^6, 
  4.055143*^6, 12.75, "", "", 2817., 78.24, 1.439323774*^9, 147.674, 38.7, 
  10.641, 5.929, 15308.712, 0.7, 261.899, 9.74, 1.9, 48.4, "", 4.34, 76.91, 
  0.761}, {"CHN", "Asia", "China", "2021-04-16", 90532., 15., 11.857, 4636., 
  0., 0., 62.899, 0.01, 0.008, 3.221, 0., 0., 1.01, "", "", "", "", "", "", 
  "", "", "", "", "", "", "", "", "", "", "", 1.8736*^8, "", "", 3.824*^6, 
  3.748429*^6, 13.02, "", "", 2604., 78.24, 1.439323774*^9, 147.674, 38.7, 
  10.641, 5.929, 15308.712, 0.7, 261.899, 9.74, 1.9, 48.4, "", 4.34, 76.91, 
  0.761}, {"CHN", "Asia", "China", "2021-04-17", 90548., 16., 12.714, 4636., 
  0., 0., 62.91, 0.011, 0.009, 3.221, 0., 0., 1.03, "", "", "", "", "", "", 
  "", "", "", "", "", "", "", "", "", "", "", 1.89809*^8, "", "", 2.449*^6, 
  3.619714*^6, 13.19, "", "", 2515., 78.24, 1.439323774*^9, 147.674, 38.7, 
  10.641, 5.929, 15308.712, 0.7, 261.899, 9.74, 1.9, 48.4, "", 4.34, 76.91, 
  0.761}, {"CHN", "Asia", "China", "2021-04-18", 90559., 11., 12., 4636., 0., 
  0., 62.918, 0.008, 0.008, 3.221, 0., 0., 1.02, "", "", "", "", "", "", "", 
  "", "", "", "", "", "", "", "", "", "", 1.92127*^8, "", "", 2.318*^6, 
  3.540571*^6, 13.35, "", "", 2460., 78.24, 1.439323774*^9, 147.674, 38.7, 
  10.641, 5.929, 15308.712, 0.7, 261.899, 9.74, 1.9, 48.4, "", 4.34, 76.91, 
  0.761}, {"CHN", "Asia", "China", "2021-04-19", 90569., 10., 12.143, 4636., 
  0., 0., 62.925, 0.007, 0.008, 3.221, 0., 0., 0.98, "", "", "", "", "", "", 
  "", "", "", "", "", "", "", "", "", "", "", 1.95022*^8, "", "", 2.895*^6, 
  3.299143*^6, 13.55, "", "", 2292., 78.24, 1.439323774*^9, 147.674, 38.7, 
  10.641, 5.929, 15308.712, 0.7, 261.899, 9.74, 1.9, 48.4, "", 4.34, 76.91, 
  0.761}, {"CHN", "Asia", "China", "2021-04-20", 90590., 21., 13.429, 4636., 
  0., 0., 62.939, 0.015, 0.009, 3.221, 0., 0., 0.95, "", "", "", "", "", "", 
  "", "", "", "", "", "", "", "", "", "", "", 1.9895*^8, "", "", 3.928*^6, 
  3.332429*^6, 13.82, "", "", 2315., 78.24, 1.439323774*^9, 147.674, 38.7, 
  10.641, 5.929, 15308.712, 0.7, 261.899, 9.74, 1.9, 48.4, "", 4.34, 76.91, 
  0.761}, {"CHN", "Asia", "China", "2021-04-21", 90596., 6., 12.857, 4636., 
  0., 0., 62.943, 0.004, 0.009, 3.221, 0., 0., 0.92, "", "", "", "", "", "", 
  "", "", "", "", "", "", "", "", "", "", "", 2.04191*^8, "", "", 5.241*^6, 
  3.567857*^6, 14.19, "", "", 2479., 78.24, 1.439323774*^9, 147.674, 38.7, 
  10.641, 5.929, 15308.712, 0.7, 261.899, 9.74, 1.9, 48.4, "", 4.34, 76.91, 
  0.761}, {"CHN", "Asia", "China", "2021-04-22", 90615., 19., 14., 4636., 0., 
  0., 62.957, 0.013, 0.01, 3.221, 0., 0., 0.91, "", "", "", "", "", "", "", 
  "", "", "", "", "", "", "", "", "", "", 2.11223*^8, "", "", 7.032*^6, 
  3.955286*^6, 14.68, "", "", 2748., 78.24, 1.439323774*^9, 147.674, 38.7, 
  10.641, 5.929, 15308.712, 0.7, 261.899, 9.74, 1.9, 48.4, "", 4.34, 76.91, 
  0.761}, {"CHN", "Asia", "China", "2021-04-23", 90624., 9., 13.143, 4636., 
  0., 0., 62.963, 0.006, 0.009, 3.221, 0., 0., 0.88, "", "", "", "", "", "", 
  "", "", "", "", "", "", "", "", "", "", "", 2.16084*^8, "", "", 4.861*^6, 
  4.103429*^6, 15.01, "", "", 2851., 78.24, 1.439323774*^9, 147.674, 38.7, 
  10.641, 5.929, 15308.712, 0.7, 261.899, 9.74, 1.9, 48.4, "", 4.34, 76.91, 
  0.761}, {"CHN", "Asia", "China", "2021-04-24", 90637., 13., 12.714, 4636., 
  0., 0., 62.972, 0.009, 0.009, 3.221, 0., 0., 0.86, "", "", "", "", "", "", 
  "", "", "", "", "", "", "", "", "", "", "", 2.20309*^8, "", "", 4.225*^6, 
  4.357143*^6, 15.31, "", "", 3027., 78.24, 1.439323774*^9, 147.674, 38.7, 
  10.641, 5.929, 15308.712, 0.7, 261.899, 9.74, 1.9, 48.4, "", 4.34, 76.91, 
  0.761}, {"CHN", "Asia", "China", "2021-04-25", 90648., 11., 12.714, 4636., 
  0., 0., 62.98, 0.008, 0.009, 3.221, 0., 0., 0.86, "", "", "", "", "", "", 
  "", "", "", "", "", "", "", "", "", "", "", 2.24901*^8, "", "", 4.592*^6, 
  4.682*^6, 15.63, "", "", 3253., 78.24, 1.439323774*^9, 147.674, 38.7, 
  10.641, 5.929, 15308.712, 0.7, 261.899, 9.74, 1.9, 48.4, "", 4.34, 76.91, 
  0.761}, {"CHN", "Asia", "China", "2021-04-26", 90659., 11., 12.857, 4636., 
  0., 0., 62.987, 0.008, 0.009, 3.221, 0., 0., 0.88, "", "", "", "", "", "", 
  "", "", "", "", "", "", "", "", "", "", "", 2.29489*^8, "", "", 4.588*^6, 
  4.923857*^6, 15.94, "", "", 3421., 78.24, 1.439323774*^9, 147.674, 38.7, 
  10.641, 5.929, 15308.712, 0.7, 261.899, 9.74, 1.9, 48.4, "", 4.34, 76.91, 
  0.761}, {"CHN", "Asia", "China", "2021-04-27", 90671., 12., 11.571, 4636., 
  0., 0., 62.996, 0.008, 0.008, 3.221, 0., 0., 0.91, "", "", "", "", "", "", 
  "", "", "", "", "", "", "", "", "", "", "", 2.35976*^8, "", "", 6.487*^6, 
  5.289429*^6, 16.39, "", "", 3675., 78.24, 1.439323774*^9, 147.674, 38.7, 
  10.641, 5.929, 15308.712, 0.7, 261.899, 9.74, 1.9, 48.4, "", 4.34, 76.91, 
  0.761}, {"CHN", "Asia", "China", "2021-04-28", 90691., 20., 13.571, 4636., 
  0., 0., 63.009, 0.014, 0.009, 3.221, 0., 0., 0.94, "", "", "", "", "", "", 
  "", "", "", "", "", "", "", "", "", "", "", 2.43905*^8, "", "", 7.929*^6, 
  5.673429*^6, 16.95, "", "", 3942., 78.24, 1.439323774*^9, 147.674, 38.7, 
  10.641, 5.929, 15308.712, 0.7, 261.899, 9.74, 1.9, 48.4, "", 4.34, 76.91, 
  0.761}, {"CHN", "Asia", "China", "2021-04-29", 90704., 13., 12.714, 4636., 
  0., 0., 63.018, 0.009, 0.009, 3.221, 0., 0., 0.93, "", "", "", "", "", "", 
  "", "", "", "", "", "", "", "", "", "", "", 2.53463*^8, "", "", 9.558*^6, 
  6.034286*^6, 17.61, "", "", 4192., 78.24, 1.439323774*^9, 147.674, 38.7, 
  10.641, 5.929, 15308.712, 0.7, 261.899, 9.74, 1.9, 48.4, "", 4.34, 76.91, 
  0.761}, {"CHN", "Asia", "China", "2021-04-30", 90720., 16., 13.714, 4636., 
  0., 0., 63.03, 0.011, 0.01, 3.221, 0., 0., 0.9, "", "", "", "", "", "", "", 
  "", "", "", "", "", "", "", "", "", "", 2.65064*^8, "", "", 1.1601*^7, 
  6.997143*^6, 18.42, "", "", 4861., 78.24, 1.439323774*^9, 147.674, 38.7, 
  10.641, 5.929, 15308.712, 0.7, 261.899, 9.74, 1.9, 48.4, "", 4.34, 76.91, 
  0.761}, {"CHN", "Asia", "China", "2021-05-01", 90735., 15., 14., 4636., 0., 
  0., 63.04, 0.01, 0.01, 3.221, 0., 0., 0.87, "", "", "", "", "", "", "", "", 
  "", "", "", "", "", "", "", "", "", 2.70406*^8, "", "", 5.342*^6, 
  7.156714*^6, 18.79, "", "", 4972., 78.24, 1.439323774*^9, 147.674, 38.7, 
  10.641, 5.929, 15308.712, 0.7, 261.899, 9.74, 1.9, 48.4, "", 4.34, 76.91, 
  0.761}, {"CHN", "Asia", "China", "2021-05-02", 90746., 11., 14., 4636., 0., 
  0., 63.048, 0.008, 0.01, 3.221, 0., 0., 0.83, "", "", "", "", "", "", "", 
  "", "", "", "", "", "", "", "", "", "", 2.75338*^8, "", "", 4.932*^6, 
  7.205286*^6, 19.13, "", "", 5006., 78.24, 1.439323774*^9, 147.674, 38.7, 
  10.641, 5.929, 15308.712, 0.7, 261.899, 9.74, 1.9, 48.4, "", 4.34, 76.91, 
  0.761}, {"CHN", "Asia", "China", "2021-05-03", 90763., 17., 14.857, 4636., 
  0., 0., 63.059, 0.012, 0.01, 3.221, 0., 0., 0.82, "", "", "", "", "", "", 
  "", "", "", "", "", "", "", "", "", "", "", 2.79905*^8, "", "", 4.567*^6, 
  7.202286*^6, 19.45, "", "", 5004., 78.24, 1.439323774*^9, 147.674, 38.7, 
  10.641, 5.929, 15308.712, 0.7, 261.899, 9.74, 1.9, 48.4, "", 4.34, 76.91, 
  0.761}, {"CHN", "Asia", "China", "2021-05-04", 90770., 7., 14.143, 4636., 
  0., 0., 63.064, 0.005, 0.01, 3.221, 0., 0., 0.81, "", "", "", "", "", "", 
  "", "", "", "", "", "", "", "", "", "", "", 2.84595*^8, "", "", 4.69*^6, 
  6.945571*^6, 19.77, "", "", 4826., 67.13, 1.439323774*^9, 147.674, 38.7, 
  10.641, 5.929, 15308.712, 0.7, 261.899, 9.74, 1.9, 48.4, "", 4.34, 76.91, 
  0.761}, {"CHN", "Asia", "China", "2021-05-05", 90775., 5., 12., 4636., 0., 
  0., 63.068, 0.003, 0.008, 3.221, 0., 0., 0.81, "", "", "", "", "", "", "", 
  "", "", "", "", "", "", "", "", "", "", 2.89627*^8, "", "", 5.032*^6, 
  6.531714*^6, 20.12, "", "", 4538., 67.13, 1.439323774*^9, 147.674, 38.7, 
  10.641, 5.929, 15308.712, 0.7, 261.899, 9.74, 1.9, 48.4, "", 4.34, 76.91, 
  0.761}, {"CHN", "Asia", "China", "2021-05-06", 90788., 13., 12., 4636., 0., 
  0., 63.077, 0.009, 0.008, 3.221, 0., 0., 0.82, "", "", "", "", "", "", "", 
  "", "", "", "", "", "", "", "", "", "", 2.97734*^8, "", "", 8.107*^6, 
  6.324429*^6, 20.69, "", "", 4394., 63.43, 1.439323774*^9, 147.674, 38.7, 
  10.641, 5.929, 15308.712, 0.7, 261.899, 9.74, 1.9, 48.4, "", 4.34, 76.91, 
  0.761}, {"CHN", "Asia", "China", "2021-05-07", 90795., 7., 10.714, 4636., 
  0., 0., 63.082, 0.005, 0.007, 3.221, 0., 0., 0.83, "", "", "", "", "", "", 
  "", "", "", "", "", "", "", "", "", "", "", 3.08226*^8, "", "", 1.0492*^7, 
  6.166*^6, 21.41, "", "", 4284., 63.43, 1.439323774*^9, 147.674, 38.7, 
  10.641, 5.929, 15308.712, 0.7, 261.899, 9.74, 1.9, 48.4, "", 4.34, 76.91, 
  0.761}, {"CHN", "Asia", "China", "2021-05-08", 90807., 12., 10.286, 4636., 
  0., 0., 63.09, 0.008, 0.007, 3.221, 0., 0., 0.86, "", "", "", "", "", "", 
  "", "", "", "", "", "", "", "", "", "", "", 3.17586*^8, "", "", 9.36*^6, 
  6.74*^6, 22.06, "", "", 4683., 63.43, 1.439323774*^9, 147.674, 38.7, 
  10.641, 5.929, 15308.712, 0.7, 261.899, 9.74, 1.9, 48.4, "", 4.34, 76.91, 
  0.761}, {"CHN", "Asia", "China", "2021-05-09", 90818., 11., 10.286, 4636., 
  0., 0., 63.098, 0.008, 0.007, 3.221, 0., 0., 0.87, "", "", "", "", "", "", 
  "", "", "", "", "", "", "", "", "", "", "", 3.24307*^8, "", "", 6.721*^6, 
  6.995571*^6, 22.53, "", "", 4860., 63.43, 1.439323774*^9, 147.674, 38.7, 
  10.641, 5.929, 15308.712, 0.7, 261.899, 9.74, 1.9, 48.4, "", 4.34, 76.91, 
  0.761}, {"CHN", "Asia", "China", "2021-05-10", 90832., 14., 9.857, 4636., 
  0., 0., 63.107, 0.01, 0.007, 3.221, 0., 0., 0.91, "", "", "", "", "", "", 
  "", "", "", "", "", "", "", "", "", "", "", 3.32964*^8, "", "", 8.657*^6, 
  7.579857*^6, 23.13, "", "", 5266., 63.43, 1.439323774*^9, 147.674, 38.7, 
  10.641, 5.929, 15308.712, 0.7, 261.899, 9.74, 1.9, 48.4, "", 4.34, 76.91, 
  0.761}, {"CHN", "Asia", "China", "2021-05-11", 90848., 16., 11.143, 4636., 
  0., 0., 63.119, 0.011, 0.008, 3.221, 0., 0., 0.94, "", "", "", "", "", "", 
  "", "", "", "", "", "", "", "", "", "", "", 3.42697*^8, "", "", 9.733*^6, 
  8.300286*^6, 23.81, "", "", 5767., 63.43, 1.439323774*^9, 147.674, 38.7, 
  10.641, 5.929, 15308.712, 0.7, 261.899, 9.74, 1.9, 48.4, "", 4.34, 76.91, 
  0.761}, {"CHN", "Asia", "China", "2021-05-12", 90857., 9., 11.714, 4636., 
  0., 0., 63.125, 0.006, 0.008, 3.221, 0., 0., 0.95, "", "", "", "", "", "", 
  "", "", "", "", "", "", "", "", "", "", "", 3.54272*^8, "", "", 1.1575*^7, 
  9.235*^6, 24.61, "", "", 6416., 61.57, 1.439323774*^9, 147.674, 38.7, 
  10.641, 5.929, 15308.712, 0.7, 261.899, 9.74, 1.9, 48.4, "", 4.34, 76.91, 
  0.761}, {"CHN", "Asia", "China", "2021-05-13", 90864., 7., 10.857, 4636., 
  0., 0., 63.13, 0.005, 0.008, 3.221, 0., 0., 0.98, "", "", "", "", "", "", 
  "", "", "", "", "", "", "", "", "", "", "", 3.6691*^8, "", "", 1.2638*^7, 
  9.882286*^6, 25.49, "", "", 6866., 61.57, 1.439323774*^9, 147.674, 38.7, 
  10.641, 5.929, 15308.712, 0.7, 261.899, 9.74, 1.9, 48.4, "", 4.34, 76.91, 
  0.761}, {"CHN", "Asia", "China", "2021-05-14", 90878., 14., 11.857, 4636., 
  0., 0., 63.139, 0.01, 0.008, 3.221, 0., 0., 1.03, "", "", "", "", "", "", 
  "", "", "", "", "", "", "", "", "", "", "", 3.80633*^8, "", "", 1.3723*^7, 
  1.0343857*^7, 26.45, "", "", 7187., 67.13, 1.439323774*^9, 147.674, 38.7, 
  10.641, 5.929, 15308.712, 0.7, 261.899, 9.74, 1.9, 48.4, "", 4.34, 76.91, 
  0.761}, {"CHN", "Asia", "China", "2021-05-15", 90896., 18., 12.714, 4636., 
  0., 0., 63.152, 0.013, 0.009, 3.221, 0., 0., 1.08, "", "", "", "", "", "", 
  "", "", "", "", "", "", "", "", "", "", "", 3.92987*^8, "", "", 1.2354*^7, 
  1.0771571*^7, 27.3, "", "", 7484., 67.13, 1.439323774*^9, 147.674, 38.7, 
  10.641, 5.929, 15308.712, 0.7, 261.899, 9.74, 1.9, 48.4, "", 4.34, 76.91, 
  0.761}, {"CHN", "Asia", "China", "2021-05-16", 90922., 26., 14.857, 4636., 
  0., 0., 63.17, 0.018, 0.01, 3.221, 0., 0., 1.1, "", "", "", "", "", "", "", 
  "", "", "", "", "", "", "", "", "", "", 4.06938*^8, "", "", 1.3951*^7, 
  1.1804429*^7, 28.27, "", "", 8201., 68.98, 1.439323774*^9, 147.674, 38.7, 
  10.641, 5.929, 15308.712, 0.7, 261.899, 9.74, 1.9, 48.4, "", 4.34, 76.91, 
  0.761}, {"CHN", "Asia", "China", "2021-05-17", 90944., 22., 16., 4636., 0., 
  0., 63.185, 0.015, 0.011, 3.221, 0., 0., 1.09, "", "", "", "", "", "", "", 
  "", "", "", "", "", "", "", "", "", "", 4.21991*^8, "", "", 1.5053*^7, 
  1.2718143*^7, 29.32, "", "", 8836., 68.98, 1.439323774*^9, 147.674, 38.7, 
  10.641, 5.929, 15308.712, 0.7, 261.899, 9.74, 1.9, 48.4, "", 4.34, 76.91, 
  0.761}, {"CHN", "Asia", "China", "2021-05-18", 90958., 14., 15.714, 4636., 
  0., 0., 63.195, 0.01, 0.011, 3.221, 0., 0., 1.06, "", "", "", "", "", "", 
  "", "", "", "", "", "", "", "", "", "", "", 4.35689*^8, "", "", 1.3698*^7, 
  1.3284571*^7, 30.27, "", "", 9230., 68.98, 1.439323774*^9, 147.674, 38.7, 
  10.641, 5.929, 15308.712, 0.7, 261.899, 9.74, 1.9, 48.4, "", 4.34, 76.91, 
  0.761}, {"CHN", "Asia", "China", "2021-05-19", 90970., 12., 16.143, 4636., 
  0., 0., 63.203, 0.008, 0.011, 3.221, 0., 0., 1.05, "", "", "", "", "", "", 
  "", "", "", "", "", "", "", "", "", "", "", 4.49511*^8, "", "", 1.3822*^7, 
  1.3605571*^7, 31.23, "", "", 9453., 68.98, 1.439323774*^9, 147.674, 38.7, 
  10.641, 5.929, 15308.712, 0.7, 261.899, 9.74, 1.9, 48.4, "", 4.34, 76.91, 
  0.761}, {"CHN", "Asia", "China", "2021-05-20", 90994., 24., 18.571, 4636., 
  0., 0., 63.22, 0.017, 0.013, 3.221, 0., 0., 1.06, "", "", "", "", "", "", 
  "", "", "", "", "", "", "", "", "", "", "", 4.66698*^8, "", "", 1.7187*^7, 
  1.4255429*^7, 32.42, "", "", 9904., 68.98, 1.439323774*^9, 147.674, 38.7, 
  10.641, 5.929, 15308.712, 0.7, 261.899, 9.74, 1.9, 48.4, "", 4.34, 76.91, 
  0.761}, {"CHN", "Asia", "China", "2021-05-21", 91004., 10., 18., 4636., 0., 
  0., 63.227, 0.007, 0.013, 3.221, 0., 0., 1.03, "", "", "", "", "", "", "", 
  "", "", "", "", "", "", "", "", "", "", 4.83343*^8, "", "", 1.6645*^7, 
  1.4672857*^7, 33.58, "", "", 10194., 68.98, 1.439323774*^9, 147.674, 38.7, 
  10.641, 5.929, 15308.712, 0.7, 261.899, 9.74, 1.9, 48.4, "", 4.34, 76.91, 
  0.761}, {"CHN", "Asia", "China", "2021-05-22", 91023., 19., 18.143, 4636., 
  0., 0., 63.24, 0.013, 0.013, 3.221, 0., 0., 1.03, "", "", "", "", "", "", 
  "", "", "", "", "", "", "", "", "", "", "", 4.97272*^8, "", "", 1.3929*^7, 
  1.4897857*^7, 34.55, "", "", 10351., 68.98, 1.439323774*^9, 147.674, 38.7, 
  10.641, 5.929, 15308.712, 0.7, 261.899, 9.74, 1.9, 48.4, "", 4.34, 76.91, 
  0.761}, {"CHN", "Asia", "China", "2021-05-23", 91041., 18., 17., 4636., 0., 
  0., 63.253, 0.013, 0.012, 3.221, 0., 0., 1.02, "", "", "", "", "", "", "", 
  "", "", "", "", "", "", "", "", "", "", 5.10858*^8, "", "", 1.3586*^7, 
  1.4845714*^7, 35.49, "", "", 10314., 68.98, 1.439323774*^9, 147.674, 38.7, 
  10.641, 5.929, 15308.712, 0.7, 261.899, 9.74, 1.9, 48.4, "", 4.34, 76.91, 
  0.761}, {"CHN", "Asia", "China", "2021-05-24", 91057., 16., 16.143, 4636., 
  0., 0., 63.264, 0.011, 0.011, 3.221, 0., 0., 1.02, "", "", "", "", "", "", 
  "", "", "", "", "", "", "", "", "", "", "", 5.27253*^8, "", "", 1.6395*^7, 
  1.5037429*^7, 36.63, "", "", 10448., 68.98, 1.439323774*^9, 147.674, 38.7, 
  10.641, 5.929, 15308.712, 0.7, 261.899, 9.74, 1.9, 48.4, "", 4.34, 76.91, 
  0.761}, {"CHN", "Asia", "China", "2021-05-25", 91070., 13., 16., 4636., 0., 
  0., 63.273, 0.009, 0.011, 3.221, 0., 0., 1.02, "", "", "", "", "", "", "", 
  "", "", "", "", "", "", "", "", "", "", 5.46714*^8, "", "", 1.9461*^7, 
  1.5860714*^7, 37.98, "", "", 11020., 68.98, 1.439323774*^9, 147.674, 38.7, 
  10.641, 5.929, 15308.712, 0.7, 261.899, 9.74, 1.9, 48.4, "", 4.34, 76.91, 
  0.761}, {"CHN", "Asia", "China", "2021-05-26", 91089., 19., 17., 4636., 0., 
  0., 63.286, 0.013, 0.012, 3.221, 0., 0., 1.03, "", "", "", "", "", "", "", 
  "", "", "", "", "", "", "", "", "", "", 5.66723*^8, "", "", 2.0009*^7, 
  1.6744571*^7, 39.37, "", "", 11634., 68.98, 1.439323774*^9, 147.674, 38.7, 
  10.641, 5.929, 15308.712, 0.7, 261.899, 9.74, 1.9, 48.4, "", 4.34, 76.91, 
  0.761}, {"CHN", "Asia", "China", "2021-05-27", 91096., 7., 14.571, 4636., 
  0., 0., 63.291, 0.005, 0.01, 3.221, 0., 0., 1.03, "", "", "", "", "", "", 
  "", "", "", "", "", "", "", "", "", "", "", 5.8436*^8, "", "", 1.7637*^7, 
  1.6808857*^7, 40.6, "", "", 11678., 68.98, 1.439323774*^9, 147.674, 38.7, 
  10.641, 5.929, 15308.712, 0.7, 261.899, 9.74, 1.9, 48.4, "", 4.34, 76.91, 
  0.761}, {"CHN", "Asia", "China", "2021-05-28", 91112., 16., 15.429, 4636., 
  0., 0., 63.302, 0.011, 0.011, 3.221, 0., 0., 1.07, "", "", "", "", "", "", 
  "", "", "", "", "", "", "", "", "", "", "", 6.02991*^8, "", "", 1.8631*^7, 
  1.7092571*^7, 41.89, "", "", 11875., 68.98, 1.439323774*^9, 147.674, 38.7, 
  10.641, 5.929, 15308.712, 0.7, 261.899, 9.74, 1.9, 48.4, "", 4.34, 76.91, 
  0.761}, {"CHN", "Asia", "China", "2021-05-29", 91123., 11., 14.286, 4636., 
  0., 0., 63.31, 0.008, 0.01, 3.221, 0., 0., 1.12, "", "", "", "", "", "", 
  "", "", "", "", "", "", "", "", "", "", "", 6.20974*^8, "", "", 1.7983*^7, 
  1.7671714*^7, 43.14, "", "", 12278., 74.54, 1.439323774*^9, 147.674, 38.7, 
  10.641, 5.929, 15308.712, 0.7, 261.899, 9.74, 1.9, 48.4, "", 4.34, 76.91, 
  0.761}, {"CHN", "Asia", "China", "2021-05-30", 91150., 27., 15.571, 4636., 
  0., 0., 63.328, 0.019, 0.011, 3.221, 0., 0., 1.18, "", "", "", "", "", "", 
  "", "", "", "", "", "", "", "", "", "", "", 6.39172*^8, "", "", 1.8198*^7, 
  1.8330571*^7, 44.41, "", "", 12736., 74.54, 1.439323774*^9, 147.674, 38.7, 
  10.641, 5.929, 15308.712, 0.7, 261.899, 9.74, 1.9, 48.4, "", 4.34, 76.91, 
  0.761}, {"CHN", "Asia", "China", "2021-05-31", 91173., 23., 16.571, 4636., 
  0., 0., 63.344, 0.016, 0.012, 3.221, 0., 0., 1.23, "", "", "", "", "", "", 
  "", "", "", "", "", "", "", "", "", "", "", 6.61468*^8, "", "", 2.2296*^7, 
  1.9173571*^7, 45.96, "", "", 13321., 74.54, 1.439323774*^9, 147.674, 38.7, 
  10.641, 5.929, 15308.712, 0.7, 261.899, 9.74, 1.9, 48.4, "", 4.34, 76.91, 
  0.761}, {"CHN", "Asia", "China", "2021-06-01", 91197., 24., 18.143, 4636., 
  0., 0., 63.361, 0.017, 0.013, 3.221, 0., 0., 1.26, "", "", "", "", "", "", 
  "", "", "", "", "", "", "", "", "", "", "", 6.81908*^8, "", "", 2.044*^7, 
  1.9313429*^7, 47.38, "", "", 13418., 74.54, 1.439323774*^9, 147.674, 38.7, 
  10.641, 5.929, 15308.712, 0.7, 261.899, 9.74, 1.9, 48.4, "", 4.34, 76.91, 
  0.761}, {"CHN", "Asia", "China", "2021-06-02", 91221., 24., 18.857, 4636., 
  0., 0., 63.378, 0.017, 0.013, 3.221, 0., 0., 1.25, "", "", "", "", "", "", 
  "", "", "", "", "", "", "", "", "", "", "", 7.04826*^8, "", "", 2.2918*^7, 
  1.9729*^7, 48.97, "", "", 13707., 74.54, 1.439323774*^9, 147.674, 38.7, 
  10.641, 5.929, 15308.712, 0.7, 261.899, 9.74, 1.9, 48.4, "", 4.34, 76.91, 
  0.761}, {"CHN", "Asia", "China", "2021-06-03", 91245., 24., 21.286, 4636., 
  0., 0., 63.394, 0.017, 0.015, 3.221, 0., 0., 1.24, "", "", "", "", "", "", 
  "", "", "", "", "", "", "", "", "", "", "", 7.23486*^8, "", "", 1.866*^7, 
  1.9875143*^7, 50.27, "", "", 13809., 74.54, 1.439323774*^9, 147.674, 38.7, 
  10.641, 5.929, 15308.712, 0.7, 261.899, 9.74, 1.9, 48.4, "", 4.34, 76.91, 
  0.761}, {"CHN", "Asia", "China", "2021-06-04", 91269., 24., 22.429, 4636., 
  0., 0., 63.411, 0.017, 0.016, 3.221, 0., 0., 1.24, "", "", "", "", "", "", 
  "", "", "", "", "", "", "", "", "", "", "", 7.44483*^8, "", "", 2.0997*^7, 
  2.0213143*^7, 51.72, "", "", 14043., 74.54, 1.439323774*^9, 147.674, 38.7, 
  10.641, 5.929, 15308.712, 0.7, 261.899, 9.74, 1.9, 48.4, "", 4.34, 76.91, 
  0.761}, {"CHN", "Asia", "China", "2021-06-05", 91299., 30., 25.143, 4636., 
  0., 0., 63.432, 0.021, 0.017, 3.221, 0., 0., 1.22, "", "", "", "", "", "", 
  "", "", "", "", "", "", "", "", "", "", "", 7.63065*^8, "", "", 1.8582*^7, 
  2.0298714*^7, 53.02, "", "", 14103., 74.54, 1.439323774*^9, 147.674, 38.7, 
  10.641, 5.929, 15308.712, 0.7, 261.899, 9.74, 1.9, 48.4, "", 4.34, 76.91, 
  0.761}, {"CHN", "Asia", "China", "2021-06-06", 91318., 19., 24., 4636., 0., 
  0., 63.445, 0.013, 0.017, 3.221, 0., 0., 1.21, "", "", "", "", "", "", "", 
  "", "", "", "", "", "", "", "", "", "", 7.77879*^8, "", "", 1.4814*^7, 
  1.9815286*^7, 54.04, "", "", 13767., 74.54, 1.439323774*^9, 147.674, 38.7, 
  10.641, 5.929, 15308.712, 0.7, 261.899, 9.74, 1.9, 48.4, "", 4.34, 76.91, 
  0.761}, {"CHN", "Asia", "China", "2021-06-07", 91351., 33., 25.429, 4636., 
  0., 0., 63.468, 0.023, 0.018, 3.221, 0., 0., "", "", "", "", "", "", "", 
  "", "", "", "", "", "", "", "", "", "", "", 7.94134*^8, "", "", 1.6255*^7, 
  1.8952286*^7, 55.17, "", "", 13167., 74.54, 1.439323774*^9, 147.674, 38.7, 
  10.641, 5.929, 15308.712, 0.7, 261.899, 9.74, 1.9, 48.4, "", 4.34, 76.91, 
  0.761}, {"COL", "South America", "Colombia", "2020-03-06", 1., 1., "", "", 
  "", "", 0.02, 0.02, "", "", "", "", "", "", "", "", "", "", "", "", "", "", 
  "", "", "", "", "", "", "", "", "", "", "", "", "", "", "", "", "", 12.04, 
  5.0882884*^7, 44.223, 32.2, 7.646, 4.312, 13254.949, 4.5, 124.24, 7.44, 
  4.7, 13.5, 65.386, 1.71, 77.29, 0.767}, {"COL", "South America", 
  "Colombia", "2020-03-07", 1., 0., "", "", "", "", 0.02, 0., "", "", "", "", 
  "", "", "", "", "", "", "", "", "", "", "", "", "", "", "", "", "", "", "", 
  "", "", "", "", "", "", "", "", 12.04, 5.0882884*^7, 44.223, 32.2, 7.646, 
  4.312, 13254.949, 4.5, 124.24, 7.44, 4.7, 13.5, 65.386, 1.71, 77.29, 
  0.767}, {"COL", "South America", "Colombia", "2020-03-08", 1., 0., "", "", 
  "", "", 0.02, 0., "", "", "", "", "", "", "", "", "", "", "", "", "", "", 
  "", "", "", "", "", "", "", "", "", "", "", "", "", "", "", "", "", 12.04, 
  5.0882884*^7, 44.223, 32.2, 7.646, 4.312, 13254.949, 4.5, 124.24, 7.44, 
  4.7, 13.5, 65.386, 1.71, 77.29, 0.767}, {"COL", "South America", 
  "Colombia", "2020-03-09", 1., 0., "", "", "", "", 0.02, 0., "", "", "", "", 
  "", "", "", "", "", "", "", "", "", "", "", "", "", "", "", "", "", "", "", 
  "", "", "", "", "", "", "", "", 14.81, 5.0882884*^7, 44.223, 32.2, 7.646, 
  4.312, 13254.949, 4.5, 124.24, 7.44, 4.7, 13.5, 65.386, 1.71, 77.29, 
  0.767}, {"COL", "South America", "Colombia", "2020-03-10", 3., 2., "", "", 
  "", "", 0.059, 0.039, "", "", "", "", "", "", "", "", "", "", "", "", "", 
  "", "", "", "", "", "", "", "", "", "", "", "", "", "", "", "", "", "", 
  14.81, 5.0882884*^7, 44.223, 32.2, 7.646, 4.312, 13254.949, 4.5, 124.24, 
  7.44, 4.7, 13.5, 65.386, 1.71, 77.29, 0.767}, 
 {"COL", "South America", "Colombia", "2020-03-11", 9., 6., 1.286, "", "", 
  0., 0.177, 0.118, 0.025, "", "", 0., "", "", "", "", "", "", "", "", "", 
  "", "", "", "", "", "", "", "", "", "", "", "", "", "", "", "", "", "", 
  14.81, 5.0882884*^7, 44.223, 32.2, 7.646, 4.312, 13254.949, 4.5, 124.24, 
  7.44, 4.7, 13.5, 65.386, 1.71, 77.29, 0.767}, 
 {"COL", "South America", "Colombia", "2020-03-12", 9., 0., 1.286, "", "", 
  0., 0.177, 0., 0.025, "", "", 0., "", "", "", "", "", "", "", "", "", "", 
  "", "", "", "", "", "", "", "", "", "", "", "", "", "", "", "", "", 34.26, 
  5.0882884*^7, 44.223, 32.2, 7.646, 4.312, 13254.949, 4.5, 124.24, 7.44, 
  4.7, 13.5, 65.386, 1.71, 77.29, 0.767}, {"COL", "South America", 
  "Colombia", "2020-03-13", 13., 4., 1.714, "", "", 0., 0.255, 0.079, 0.034, 
  "", "", 0., "", "", "", "", "", "", "", "", "", "", "", "", "", "", "", "", 
  "", "", "", "", "", "", "", "", "", "", "", 34.26, 5.0882884*^7, 44.223, 
  32.2, 7.646, 4.312, 13254.949, 4.5, 124.24, 7.44, 4.7, 13.5, 65.386, 1.71, 
  77.29, 0.767}, {"COL", "South America", "Colombia", "2020-03-14", 22., 9., 
  3., "", "", 0., 0.432, 0.177, 0.059, "", "", 0., "", "", "", "", "", "", 
  "", "", "", "", "", "", "", "", "", "", "", "", "", "", "", "", "", "", "", 
  "", "", 34.26, 5.0882884*^7, 44.223, 32.2, 7.646, 4.312, 13254.949, 4.5, 
  124.24, 7.44, 4.7, 13.5, 65.386, 1.71, 77.29, 0.767}, 
 {"COL", "South America", "Colombia", "2020-03-15", 34., 12., 4.714, "", "", 
  0., 0.668, 0.236, 0.093, "", "", 0., "", "", "", "", "", "", "", "", "", 
  "", "", "", "", "", "", "", "", "", "", "", "", "", "", "", "", "", "", 
  34.26, 5.0882884*^7, 44.223, 32.2, 7.646, 4.312, 13254.949, 4.5, 124.24, 
  7.44, 4.7, 13.5, 65.386, 1.71, 77.29, 0.767}, 
 {"COL", "South America", "Colombia", "2020-03-16", 57., 23., 8., "", "", 0., 
  1.12, 0.452, 0.157, "", "", 0., "", "", "", "", "", "", "", "", "", "", "", 
  "", "", "", "", "", "", "", "", "", "", "", "", "", "", "", "", 45.37, 
  5.0882884*^7, 44.223, 32.2, 7.646, 4.312, 13254.949, 4.5, 124.24, 7.44, 
  4.7, 13.5, 65.386, 1.71, 77.29, 0.767}, {"COL", "South America", 
  "Colombia", "2020-03-17", 75., 18., 10.286, "", "", 0., 1.474, 0.354, 
  0.202, "", "", 0., "", "", "", "", "", "", "", "", "", "", "", "", "", "", 
  "", "", "", "", "", "", "", "", "", "", "", "", "", 50.93, 5.0882884*^7, 
  44.223, 32.2, 7.646, 4.312, 13254.949, 4.5, 124.24, 7.44, 4.7, 13.5, 
  65.386, 1.71, 77.29, 0.767}, {"COL", "South America", "Colombia", 
  "2020-03-18", 102., 27., 13.286, "", "", 0., 2.005, 0.531, 0.261, "", "", 
  0., "", "", "", "", "", "", "", "", "", "", "", "", "", "", "", "", "", "", 
  "", "", "", "", "", "", "", "", "", 50.93, 5.0882884*^7, 44.223, 32.2, 
  7.646, 4.312, 13254.949, 4.5, 124.24, 7.44, 4.7, 13.5, 65.386, 1.71, 77.29, 
  0.767}, {"COL", "South America", "Colombia", "2020-03-19", 108., 6., 
  14.143, "", "", 0., 2.123, 0.118, 0.278, "", "", 0., 2.2, "", "", "", "", 
  "", "", "", "", "", "", "", "", "", "", "", "", "", "", "", "", "", "", "", 
  "", "", "", 50.93, 5.0882884*^7, 44.223, 32.2, 7.646, 4.312, 13254.949, 
  4.5, 124.24, 7.44, 4.7, 13.5, 65.386, 1.71, 77.29, 0.767}, 
 {"COL", "South America", "Colombia", "2020-03-20", 158., 50., 20.714, "", 
  "", 0., 3.105, 0.983, 0.407, "", "", 0., 2.23, "", "", "", "", "", "", "", 
  "", "", "", "", "", "", "", "", "", "", "", "", "", "", "", "", "", "", "", 
  50.93, 5.0882884*^7, 44.223, 32.2, 7.646, 4.312, 13254.949, 4.5, 124.24, 
  7.44, 4.7, 13.5, 65.386, 1.71, 77.29, 0.767}, 
 {"COL", "South America", "Colombia", "2020-03-21", 196., 38., 24.857, "", 
  "", 0., 3.852, 0.747, 0.489, "", "", 0., 2.19, "", "", "", "", "", "", "", 
  "", "", "", "", "", "", "", "", "", "", "", "", "", "", "", "", "", "", "", 
  50.93, 5.0882884*^7, 44.223, 32.2, 7.646, 4.312, 13254.949, 4.5, 124.24, 
  7.44, 4.7, 13.5, 65.386, 1.71, 77.29, 0.767}, 
 {"COL", "South America", "Colombia", "2020-03-22", 231., 35., 28.143, 2., 
  2., 0.286, 4.54, 0.688, 0.553, 0.039, 0.039, 0.006, 2.15, "", "", "", "", 
  "", "", "", "", "", "", "", "", "", "", "", "", "", "", "", "", "", "", "", 
  "", "", "", 50.93, 5.0882884*^7, 44.223, 32.2, 7.646, 4.312, 13254.949, 
  4.5, 124.24, 7.44, 4.7, 13.5, 65.386, 1.71, 77.29, 0.767}, 
 {"COL", "South America", "Colombia", "2020-03-23", 277., 46., 31.429, 3., 
  1., 0.429, 5.444, 0.904, 0.618, 0.059, 0.02, 0.008, 2.13, "", "", "", "", 
  "", "", "", "", "", "", "", "", "", "", "", "", "", "", "", "", "", "", "", 
  "", "", "", 53.7, 5.0882884*^7, 44.223, 32.2, 7.646, 4.312, 13254.949, 4.5, 
  124.24, 7.44, 4.7, 13.5, 65.386, 1.71, 77.29, 0.767}, 
 {"COL", "South America", "Colombia", "2020-03-24", 378., 101., 43.286, 3., 
  0., 0.429, 7.429, 1.985, 0.851, 0.059, 0., 0.008, 2.09, "", "", "", "", "", 
  "", "", "", "", "", "", "", "", "", "", "", "", "", "", "", "", "", "", "", 
  "", "", 53.7, 5.0882884*^7, 44.223, 32.2, 7.646, 4.312, 13254.949, 4.5, 
  124.24, 7.44, 4.7, 13.5, 65.386, 1.71, 77.29, 0.767}, 
 {"COL", "South America", "Colombia", "2020-03-25", 470., 92., 52.571, 4., 
  1., 0.571, 9.237, 1.808, 1.033, 0.079, 0.02, 0.011, 1.97, "", "", "", "", 
  "", "", "", "", "", "", "", "", "", "", "", "", "", "", "", "", "", "", "", 
  "", "", "", 87.96, 5.0882884*^7, 44.223, 32.2, 7.646, 4.312, 13254.949, 
  4.5, 124.24, 7.44, 4.7, 13.5, 65.386, 1.71, 77.29, 0.767}, 
 {"COL", "South America", "Colombia", "2020-03-26", 491., 21., 54.714, 6., 
  2., 0.857, 9.65, 0.413, 1.075, 0.118, 0.039, 0.017, 1.85, "", "", "", "", 
  "", "", "", "", "", "", "", "", "", "", "", "", "", "", "", "", "", "", "", 
  "", "", "", 87.96, 5.0882884*^7, 44.223, 32.2, 7.646, 4.312, 13254.949, 
  4.5, 124.24, 7.44, 4.7, 13.5, 65.386, 1.71, 77.29, 0.767}, 
 {"COL", "South America", "Colombia", "2020-03-27", 539., 48., 54.429, 6., 
  0., 0.857, 10.593, 0.943, 1.07, 0.118, 0., 0.017, 1.77, "", "", "", "", "", 
  "", "", "", "", "", "", "", "", "", "", "", "", "", "", "", "", "", "", "", 
  "", "", 87.96, 5.0882884*^7, 44.223, 32.2, 7.646, 4.312, 13254.949, 4.5, 
  124.24, 7.44, 4.7, 13.5, 65.386, 1.71, 77.29, 0.767}, 
 {"COL", "South America", "Colombia", "2020-03-28", 608., 69., 58.857, 6., 
  0., 0.857, 11.949, 1.356, 1.157, 0.118, 0., 0.017, 1.77, "", "", "", "", 
  "", "", "", "", "", "", "", "", "", "", "", "", "", "", "", "", "", "", "", 
  "", "", "", 87.96, 5.0882884*^7, 44.223, 32.2, 7.646, 4.312, 13254.949, 
  4.5, 124.24, 7.44, 4.7, 13.5, 65.386, 1.71, 77.29, 0.767}, 
 {"COL", "South America", "Colombia", "2020-03-29", 702., 94., 67.286, 10., 
  4., 1.143, 13.796, 1.847, 1.322, 0.197, 0.079, 0.022, 1.79, "", "", "", "", 
  "", "", "", "", "", "", "", "", "", "", "", "", "", "", "", "", "", "", "", 
  "", "", "", 87.96, 5.0882884*^7, 44.223, 32.2, 7.646, 4.312, 13254.949, 
  4.5, 124.24, 7.44, 4.7, 13.5, 65.386, 1.71, 77.29, 0.767}, 
 {"COL", "South America", "Colombia", "2020-03-30", 798., 96., 74.429, 12., 
  2., 1.286, 15.683, 1.887, 1.463, 0.236, 0.039, 0.025, 1.76, "", "", "", "", 
  "", "", "", "", "", "", "", "", "", "", "", "", "", "", "", "", "", "", "", 
  "", "", "", 87.96, 5.0882884*^7, 44.223, 32.2, 7.646, 4.312, 13254.949, 
  4.5, 124.24, 7.44, 4.7, 13.5, 65.386, 1.71, 77.29, 0.767}, 
 {"COL", "South America", "Colombia", "2020-03-31", 906., 108., 75.429, 16., 
  4., 1.857, 17.806, 2.123, 1.482, 0.314, 0.079, 0.036, 1.7, "", "", "", "", 
  "", "", "", "", "", "", "", "", "", "", "", "", "", "", "", "", "", "", "", 
  "", "", "", 87.96, 5.0882884*^7, 44.223, 32.2, 7.646, 4.312, 13254.949, 
  4.5, 124.24, 7.44, 4.7, 13.5, 65.386, 1.71, 77.29, 0.767}, 
 {"COL", "South America", "Colombia", "2020-04-01", 1065., 159., 85., 17., 
  1., 1.857, 20.93, 3.125, 1.671, 0.334, 0.02, 0.036, 1.67, "", "", "", "", 
  "", "", "", "", "", "", "", "", "", "", "", "", "", "", "", "", "", "", "", 
  "", "", "", 87.96, 5.0882884*^7, 44.223, 32.2, 7.646, 4.312, 13254.949, 
  4.5, 124.24, 7.44, 4.7, 13.5, 65.386, 1.71, 77.29, 0.767}, 
 {"COL", "South America", "Colombia", "2020-04-02", 1161., 96., 95.714, 19., 
  2., 1.857, 22.817, 1.887, 1.881, 0.373, 0.039, 0.036, 1.63, "", "", "", "", 
  "", "", "", "", "", "", "", "", "", "", "", "", "", "", "", "", "", "", "", 
  "", "", "", 87.96, 5.0882884*^7, 44.223, 32.2, 7.646, 4.312, 13254.949, 
  4.5, 124.24, 7.44, 4.7, 13.5, 65.386, 1.71, 77.29, 0.767}, 
 {"COL", "South America", "Colombia", "2020-04-03", 1267., 106., 104., 25., 
  6., 2.714, 24.9, 2.083, 2.044, 0.491, 0.118, 0.053, 1.57, "", "", "", "", 
  "", "", "", "", "", "", "", "", "", "", "", "", "", "", "", "", "", "", "", 
  "", "", "", 87.96, 5.0882884*^7, 44.223, 32.2, 7.646, 4.312, 13254.949, 
  4.5, 124.24, 7.44, 4.7, 13.5, 65.386, 1.71, 77.29, 0.767}, 
 {"COL", "South America", "Colombia", "2020-04-04", 1406., 139., 114., 32., 
  7., 3.714, 27.632, 2.732, 2.24, 0.629, 0.138, 0.073, 1.54, "", "", "", "", 
  "", "", "", "", "", "", "", "", "", "", "", "", "", "", "", "", "", "", "", 
  "", "", "", 87.96, 5.0882884*^7, 44.223, 32.2, 7.646, 4.312, 13254.949, 
  4.5, 124.24, 7.44, 4.7, 13.5, 65.386, 1.71, 77.29, 0.767}, 
 {"COL", "South America", "Colombia", "2020-04-05", 1485., 79., 111.857, 35., 
  3., 3.571, 29.185, 1.553, 2.198, 0.688, 0.059, 0.07, 1.51, "", "", "", "", 
  "", "", "", "", "", "", "", "", "", "", "", "", "", "", "", "", "", "", "", 
  "", "", "", 87.96, 5.0882884*^7, 44.223, 32.2, 7.646, 4.312, 13254.949, 
  4.5, 124.24, 7.44, 4.7, 13.5, 65.386, 1.71, 77.29, 0.767}, 
 {"COL", "South America", "Colombia", "2020-04-06", 1579., 94., 111.571, 46., 
  11., 4.857, 31.032, 1.847, 2.193, 0.904, 0.216, 0.095, 1.52, "", "", "", 
  "", "", "", "", "", "", "", "", "", "", "", "", "", "", "", "", "", "", "", 
  "", "", "", "", 87.96, 5.0882884*^7, 44.223, 32.2, 7.646, 4.312, 13254.949, 
  4.5, 124.24, 7.44, 4.7, 13.5, 65.386, 1.71, 77.29, 0.767}, 
 {"COL", "South America", "Colombia", "2020-04-07", 1780., 201., 124.857, 
  50., 4., 4.857, 34.982, 3.95, 2.454, 0.983, 0.079, 0.095, 1.54, "", "", "", 
  "", "", "", "", "", "", "", "", "", "", "", "", "", "", "", "", "", "", "", 
  "", "", "", "", 87.96, 5.0882884*^7, 44.223, 32.2, 7.646, 4.312, 13254.949, 
  4.5, 124.24, 7.44, 4.7, 13.5, 65.386, 1.71, 77.29, 0.767}, 
 {"COL", "South America", "Colombia", "2020-04-08", 2054., 274., 141.286, 
  54., 4., 5.286, 40.367, 5.385, 2.777, 1.061, 0.079, 0.104, 1.54, "", "", 
  "", "", "", "", "", "", "", "", "", "", "", "", "", "", "", "", "", "", "", 
  "", "", "", "", "", 87.96, 5.0882884*^7, 44.223, 32.2, 7.646, 4.312, 
  13254.949, 4.5, 124.24, 7.44, 4.7, 13.5, 65.386, 1.71, 77.29, 0.767}, 
 {"COL", "South America", "Colombia", "2020-04-09", 2223., 169., 151.714, 
  69., 15., 7.143, 43.689, 3.321, 2.982, 1.356, 0.295, 0.14, 1.49, "", "", 
  "", "", "", "", "", "", "", "", "", "", "", "", "", "", "", "", "", "", "", 
  "", "", "", "", "", 87.96, 5.0882884*^7, 44.223, 32.2, 7.646, 4.312, 
  13254.949, 4.5, 124.24, 7.44, 4.7, 13.5, 65.386, 1.71, 77.29, 0.767}, 
 {"COL", "South America", "Colombia", "2020-04-10", 2473., 250., 172.286, 
  80., 11., 7.857, 48.602, 4.913, 3.386, 1.572, 0.216, 0.154, 1.41, "", "", 
  "", "", "", "", "", "", "", "", "", "", "", "", "", "", "", "", "", "", "", 
  "", "", "", "", "", 87.96, 5.0882884*^7, 44.223, 32.2, 7.646, 4.312, 
  13254.949, 4.5, 124.24, 7.44, 4.7, 13.5, 65.386, 1.71, 77.29, 0.767}, 
 {"COL", "South America", "Colombia", "2020-04-11", 2709., 236., 186.143, 
  100., 20., 9.714, 53.24, 4.638, 3.658, 1.965, 0.393, 0.191, 1.31, "", "", 
  "", "", "", "", "", "", "", "", "", "", "", "", "", "", "", "", "", "", "", 
  "", "", "", "", "", 87.96, 5.0882884*^7, 44.223, 32.2, 7.646, 4.312, 
  13254.949, 4.5, 124.24, 7.44, 4.7, 13.5, 65.386, 1.71, 77.29, 0.767}, 
 {"COL", "South America", "Colombia", "2020-04-12", 2776., 67., 184.429, 
  109., 9., 10.571, 54.557, 1.317, 3.625, 2.142, 0.177, 0.208, 1.2, "", "", 
  "", "", "", "", "", "", "", "", "", "", "", "", "", "", "", "", "", "", "", 
  "", "", "", "", "", 87.96, 5.0882884*^7, 44.223, 32.2, 7.646, 4.312, 
  13254.949, 4.5, 124.24, 7.44, 4.7, 13.5, 65.386, 1.71, 77.29, 0.767}, 
 {"COL", "South America", "Colombia", "2020-04-13", 2852., 76., 181.857, 
  112., 3., 9.429, 56.05, 1.494, 3.574, 2.201, 0.059, 0.185, 1.12, "", "", 
  "", "", "", "", "", "", "", "", "", "", "", "", "", "", "", "", "", "", "", 
  "", "", "", "", "", 87.96, 5.0882884*^7, 44.223, 32.2, 7.646, 4.312, 
  13254.949, 4.5, 124.24, 7.44, 4.7, 13.5, 65.386, 1.71, 77.29, 0.767}, 
 {"COL", "South America", "Colombia", "2020-04-14", 2979., 127., 171.286, 
  127., 15., 11., 58.546, 2.496, 3.366, 2.496, 0.295, 0.216, 1.09, "", "", 
  "", "", "", "", "", "", "", "", "", "", "", "", "", "", "", "", "", "", "", 
  "", "", "", "", "", 84.26, 5.0882884*^7, 44.223, 32.2, 7.646, 4.312, 
  13254.949, 4.5, 124.24, 7.44, 4.7, 13.5, 65.386, 1.71, 77.29, 0.767}, 
 {"COL", "South America", "Colombia", "2020-04-15", 3105., 126., 150.143, 
```
