## Supplementary material for "Modeling the waves of Covid-19": forecasting program for later stages: world-6-7.txt (part 8 of 37)

```
  131., 4., 11., 61.022, 2.476, 2.951, 2.575, 0.079, 0.216, 1.09, "", "", "", 
  "", "", "", "", "", "", "", "", "", "", "", "", "", "", "", "", "", "", "", 
  "", "", "", "", 84.26, 5.0882884*^7, 44.223, 32.2, 7.646, 4.312, 13254.949, 
  4.5, 124.24, 7.44, 4.7, 13.5, 65.386, 1.71, 77.29, 0.767}, 
 {"COL", "South America", "Colombia", "2020-04-16", 3233., 128., 144.286, 
  144., 13., 10.714, 63.538, 2.516, 2.836, 2.83, 0.255, 0.211, 1.14, "", "", 
  "", "", "", "", "", "", "", "", "", "", "", "", "", "", "", "", "", "", "", 
  "", "", "", "", "", 84.26, 5.0882884*^7, 44.223, 32.2, 7.646, 4.312, 
  13254.949, 4.5, 124.24, 7.44, 4.7, 13.5, 65.386, 1.71, 77.29, 0.767}, 
 {"COL", "South America", "Colombia", "2020-04-17", 3439., 206., 138., 153., 
  9., 10.429, 67.587, 4.049, 2.712, 3.007, 0.177, 0.205, 1.17, "", "", "", 
  "", "", "", "", "", "", "", "", "", "", "", "", "", "", "", "", "", "", "", 
  "", "", "", "", 84.26, 5.0882884*^7, 44.223, 32.2, 7.646, 4.312, 13254.949, 
  4.5, 124.24, 7.44, 4.7, 13.5, 65.386, 1.71, 77.29, 0.767}, 
 {"COL", "South America", "Colombia", "2020-04-18", 3621., 182., 130.286, 
  166., 13., 9.429, 71.163, 3.577, 2.561, 3.262, 0.255, 0.185, 1.2, "", "", 
  "", "", "", "", "", "", "", "", "", "", "", "", "", "", "", "", "", "", "", 
  "", "", "", "", "", 84.26, 5.0882884*^7, 44.223, 32.2, 7.646, 4.312, 
  13254.949, 4.5, 124.24, 7.44, 4.7, 13.5, 65.386, 1.71, 77.29, 0.767}, 
 {"COL", "South America", "Colombia", "2020-04-19", 3792., 171., 145.143, 
  179., 13., 10., 74.524, 3.361, 2.852, 3.518, 0.255, 0.197, 1.23, "", "", 
  "", "", "", "", "", "", "", "", "", "", "", "", "", "", "", "", "", "", "", 
  "", "", "", "", "", 84.26, 5.0882884*^7, 44.223, 32.2, 7.646, 4.312, 
  13254.949, 4.5, 124.24, 7.44, 4.7, 13.5, 65.386, 1.71, 77.29, 0.767}, 
 {"COL", "South America", "Colombia", "2020-04-20", 3977., 185., 160.714, 
  189., 10., 11., 78.16, 3.636, 3.159, 3.714, 0.197, 0.216, 1.24, "", "", "", 
  "", "", "", "", "", "", "", "", "", "", "", "", "", "", "", "", "", "", "", 
  "", "", "", "", 84.26, 5.0882884*^7, 44.223, 32.2, 7.646, 4.312, 13254.949, 
  4.5, 124.24, 7.44, 4.7, 13.5, 65.386, 1.71, 77.29, 0.767}, 
 {"COL", "South America", "Colombia", "2020-04-21", 4149., 172., 167.143, 
  196., 7., 9.857, 81.54, 3.38, 3.285, 3.852, 0.138, 0.194, 1.24, "", "", "", 
  "", "", "", "", "", "", "", "", "", "", "", "", "", "", "", "", "", "", "", 
  "", "", "", "", 84.26, 5.0882884*^7, 44.223, 32.2, 7.646, 4.312, 13254.949, 
  4.5, 124.24, 7.44, 4.7, 13.5, 65.386, 1.71, 77.29, 0.767}, 
 {"COL", "South America", "Colombia", "2020-04-22", 4356., 207., 178.714, 
  206., 10., 10.714, 85.608, 4.068, 3.512, 4.049, 0.197, 0.211, 1.27, "", "", 
  "", "", "", "", "", "", "", "", "", "", "", "", "", "", "", "", "", "", "", 
  "", "", "", "", "", 84.26, 5.0882884*^7, 44.223, 32.2, 7.646, 4.312, 
  13254.949, 4.5, 124.24, 7.44, 4.7, 13.5, 65.386, 1.71, 77.29, 0.767}, 
 {"COL", "South America", "Colombia", "2020-04-23", 4561., 205., 189.714, 
  215., 9., 10.143, 89.637, 4.029, 3.728, 4.225, 0.177, 0.199, 1.3, "", "", 
  "", "", "", "", "", "", "", "", "", "", "", "", "", "", "", "", "", "", "", 
  "", "", "", "", "", 84.26, 5.0882884*^7, 44.223, 32.2, 7.646, 4.312, 
  13254.949, 4.5, 124.24, 7.44, 4.7, 13.5, 65.386, 1.71, 77.29, 0.767}, 
 {"COL", "South America", "Colombia", "2020-04-24", 4881., 320., 206., 225., 
  10., 10.286, 95.926, 6.289, 4.049, 4.422, 0.197, 0.202, 1.33, "", "", "", 
  "", "", "", "", "", "", "", "", "", "", "", "", "", "", "", "", "", "", "", 
  "", "", "", "", 87.04, 5.0882884*^7, 44.223, 32.2, 7.646, 4.312, 13254.949, 
  4.5, 124.24, 7.44, 4.7, 13.5, 65.386, 1.71, 77.29, 0.767}, 
 {"COL", "South America", "Colombia", "2020-04-25", 5142., 261., 217.286, 
  233., 8., 9.571, 101.056, 5.129, 4.27, 4.579, 0.157, 0.188, 1.34, "", "", 
  "", "", "", "", "", "", "", "", "", "", "", "", "", "", "", "", "", "", "", 
  "", "", "", "", "", 87.04, 5.0882884*^7, 44.223, 32.2, 7.646, 4.312, 
  13254.949, 4.5, 124.24, 7.44, 4.7, 13.5, 65.386, 1.71, 77.29, 0.767}, 
 {"COL", "South America", "Colombia", "2020-04-26", 5379., 237., 226.714, 
  244., 11., 9.286, 105.713, 4.658, 4.456, 4.795, 0.216, 0.182, 1.34, "", "", 
  "", "", "", "", "", "", "", "", "", "", "", "", "", "", "", "", "", "", "", 
  "", "", "", "", "", 87.04, 5.0882884*^7, 44.223, 32.2, 7.646, 4.312, 
  13254.949, 4.5, 124.24, 7.44, 4.7, 13.5, 65.386, 1.71, 77.29, 0.767}, 
 {"COL", "South America", "Colombia", "2020-04-27", 5597., 218., 231.429, 
  253., 9., 9.143, 109.998, 4.284, 4.548, 4.972, 0.177, 0.18, 1.34, "", "", 
  "", "", "", "", "", "", "", "", "", "", "", "", "", "", "", "", "", "", "", 
  "", "", "", "", "", 90.74, 5.0882884*^7, 44.223, 32.2, 7.646, 4.312, 
  13254.949, 4.5, 124.24, 7.44, 4.7, 13.5, 65.386, 1.71, 77.29, 0.767}, 
 {"COL", "South America", "Colombia", "2020-04-28", 5949., 352., 257.143, 
  269., 16., 10.429, 116.916, 6.918, 5.054, 5.287, 0.314, 0.205, 1.35, "", 
  "", "", "", "", "", "", "", "", "", "", "", "", "", "", "", "", "", "", "", 
  "", "", "", "", "", "", 90.74, 5.0882884*^7, 44.223, 32.2, 7.646, 4.312, 
  13254.949, 4.5, 124.24, 7.44, 4.7, 13.5, 65.386, 1.71, 77.29, 0.767}, 
 {"COL", "South America", "Colombia", "2020-04-29", 6207., 258., 264.429, 
  278., 9., 10.286, 121.986, 5.07, 5.197, 5.464, 0.177, 0.202, 1.35, "", "", 
  "", "", "", "", "", "", "", "", "", "", "", "", "", "", "", "", "", "", "", 
  "", "", "", "", "", 90.74, 5.0882884*^7, 44.223, 32.2, 7.646, 4.312, 
  13254.949, 4.5, 124.24, 7.44, 4.7, 13.5, 65.386, 1.71, 77.29, 0.767}, 
 {"COL", "South America", "Colombia", "2020-04-30", 6507., 300., 278., 293., 
  15., 11.143, 127.882, 5.896, 5.464, 5.758, 0.295, 0.219, 1.37, "", "", "", 
  "", "", "", "", "", "", "", "", "", "", "", "", "", "", "", "", "", "", "", 
  "", "", "", "", 90.74, 5.0882884*^7, 44.223, 32.2, 7.646, 4.312, 13254.949, 
  4.5, 124.24, 7.44, 4.7, 13.5, 65.386, 1.71, 77.29, 0.767}, 
 {"COL", "South America", "Colombia", "2020-05-01", 7006., 499., 303.571, 
  314., 21., 12.714, 137.689, 9.807, 5.966, 6.171, 0.413, 0.25, 1.38, "", "", 
  "", "", "", "", "", "", "", "", "", "", "", "", "", "", "", "", "", "", "", 
  "", "", "", "", "", 90.74, 5.0882884*^7, 44.223, 32.2, 7.646, 4.312, 
  13254.949, 4.5, 124.24, 7.44, 4.7, 13.5, 65.386, 1.71, 77.29, 0.767}, 
 {"COL", "South America", "Colombia", "2020-05-02", 7285., 279., 306.143, 
  324., 10., 13., 143.172, 5.483, 6.017, 6.368, 0.197, 0.255, 1.38, "", "", 
  "", "", "", "", "", "", "", "", "", "", "", "", "", "", "", "", "", "", "", 
  "", "", "", "", "", 90.74, 5.0882884*^7, 44.223, 32.2, 7.646, 4.312, 
  13254.949, 4.5, 124.24, 7.44, 4.7, 13.5, 65.386, 1.71, 77.29, 0.767}, 
 {"COL", "South America", "Colombia", "2020-05-03", 7668., 383., 327., 340., 
  16., 13.714, 150.699, 7.527, 6.427, 6.682, 0.314, 0.27, 1.39, "", "", "", 
  "", "", "", "", "", "", "", "", "", "", "", "", "", "", "", "", "", "", "", 
  "", "", "", "", 90.74, 5.0882884*^7, 44.223, 32.2, 7.646, 4.312, 13254.949, 
  4.5, 124.24, 7.44, 4.7, 13.5, 65.386, 1.71, 77.29, 0.767}, 
 {"COL", "South America", "Colombia", "2020-05-04", 7973., 305., 339.429, 
  358., 18., 15., 156.693, 5.994, 6.671, 7.036, 0.354, 0.295, 1.39, "", "", 
  "", "", "", "", "", "", "", "", "", "", "", "", "", "", "", "", "", "", "", 
  "", "", "", "", "", 90.74, 5.0882884*^7, 44.223, 32.2, 7.646, 4.312, 
  13254.949, 4.5, 124.24, 7.44, 4.7, 13.5, 65.386, 1.71, 77.29, 0.767}, 
 {"COL", "South America", "Colombia", "2020-05-05", 8613., 640., 380.571, 
  378., 20., 15.571, 169.271, 12.578, 7.479, 7.429, 0.393, 0.306, 1.4, "", 
  "", "", "", "", "", "", "", "", "", "", "", "", "", "", "", "", "", "", "", 
  "", "", "", "", "", "", 90.74, 5.0882884*^7, 44.223, 32.2, 7.646, 4.312, 
  13254.949, 4.5, 124.24, 7.44, 4.7, 13.5, 65.386, 1.71, 77.29, 0.767}, 
 {"COL", "South America", "Colombia", "2020-05-06", 8959., 346., 393.143, 
  397., 19., 17., 176.071, 6.8, 7.726, 7.802, 0.373, 0.334, 1.38, "", "", "", 
  "", "", "", "", "", "", "", "", "", "", "", "", "", "", "", "", "", "", "", 
  "", "", "", "", 87.04, 5.0882884*^7, 44.223, 32.2, 7.646, 4.312, 13254.949, 
  4.5, 124.24, 7.44, 4.7, 13.5, 65.386, 1.71, 77.29, 0.767}, 
 {"COL", "South America", "Colombia", "2020-05-07", 9456., 497., 421.286, 
  407., 10., 16.286, 185.839, 9.768, 8.28, 7.999, 0.197, 0.32, 1.38, "", "", 
  "", "", "", "", "", "", "", "", "", "", "", "", "", "", "", "", "", "", "", 
  "", "", "", "", "", 87.04, 5.0882884*^7, 44.223, 32.2, 7.646, 4.312, 
  13254.949, 4.5, 124.24, 7.44, 4.7, 13.5, 65.386, 1.71, 77.29, 0.767}, 
 {"COL", "South America", "Colombia", "2020-05-08", 10051., 595., 435., 428., 
  21., 16.286, 197.532, 11.694, 8.549, 8.411, 0.413, 0.32, 1.37, "", "", "", 
  "", "", "", "", "", "", "", "", "", "", "", "", "", "", "", "", "", "", "", 
  "", "", "", "", 87.04, 5.0882884*^7, 44.223, 32.2, 7.646, 4.312, 13254.949, 
  4.5, 124.24, 7.44, 4.7, 13.5, 65.386, 1.71, 77.29, 0.767}, 
 {"COL", "South America", "Colombia", "2020-05-09", 10495., 444., 458.571, 
  445., 17., 17.286, 206.258, 8.726, 9.012, 8.746, 0.334, 0.34, 1.36, "", "", 
  "", "", "", "", "", "", "", "", "", "", "", "", "", "", "", "", "", "", "", 
  "", "", "", "", "", 87.04, 5.0882884*^7, 44.223, 32.2, 7.646, 4.312, 
  13254.949, 4.5, 124.24, 7.44, 4.7, 13.5, 65.386, 1.71, 77.29, 0.767}, 
 {"COL", "South America", "Colombia", "2020-05-10", 11063., 568., 485., 463., 
  18., 17.571, 217.421, 11.163, 9.532, 9.099, 0.354, 0.345, 1.36, "", "", "", 
  "", "", "", "", "", "", "", "", "", "", "", "", "", "", "", "", "", "", "", 
  "", "", "", "", 87.04, 5.0882884*^7, 44.223, 32.2, 7.646, 4.312, 13254.949, 
  4.5, 124.24, 7.44, 4.7, 13.5, 65.386, 1.71, 77.29, 0.767}, 
 {"COL", "South America", "Colombia", "2020-05-11", 11613., 550., 520., 479., 
  16., 17.286, 228.23, 10.809, 10.22, 9.414, 0.314, 0.34, 1.35, "", "", "", 
  "", "", "", "", "", "", "", "", "", "", "", "", "", "", "", "", "", "", "", 
  "", "", "", "", 87.04, 5.0882884*^7, 44.223, 32.2, 7.646, 4.312, 13254.949, 
  4.5, 124.24, 7.44, 4.7, 13.5, 65.386, 1.71, 77.29, 0.767}, 
 {"COL", "South America", "Colombia", "2020-05-12", 12272., 659., 522.714, 
  493., 14., 16.429, 241.181, 12.951, 10.273, 9.689, 0.275, 0.323, 1.34, "", 
  "", "", "", "", "", "", "", "", "", "", "", "", "", "", "", "", "", "", "", 
  "", "", "", "", "", "", 87.04, 5.0882884*^7, 44.223, 32.2, 7.646, 4.312, 
  13254.949, 4.5, 124.24, 7.44, 4.7, 13.5, 65.386, 1.71, 77.29, 0.767}, 
 {"COL", "South America", "Colombia", "2020-05-13", 12930., 658., 567.286, 
  509., 16., 16., 254.113, 12.932, 11.149, 10.003, 0.314, 0.314, 1.32, "", 
  "", "", "", "", "", "", "", "", "", "", "", "", "", "", "", "", "", "", "", 
  "", "", "", "", "", "", 87.04, 5.0882884*^7, 44.223, 32.2, 7.646, 4.312, 
  13254.949, 4.5, 124.24, 7.44, 4.7, 13.5, 65.386, 1.71, 77.29, 0.767}, 
 {"COL", "South America", "Colombia", "2020-05-14", 13610., 680., 593.429, 
  525., 16., 16.857, 267.477, 13.364, 11.663, 10.318, 0.314, 0.331, 1.3, "", 
  "", "", "", "", "", "", "", "", "", "", "", "", "", "", "", "", "", "", "", 
  "", "", "", "", "", "", 87.04, 5.0882884*^7, 44.223, 32.2, 7.646, 4.312, 
  13254.949, 4.5, 124.24, 7.44, 4.7, 13.5, 65.386, 1.71, 77.29, 0.767}, 
 {"COL", "South America", "Colombia", "2020-05-15", 14216., 606., 595., 546., 
  21., 16.857, 279.387, 11.91, 11.694, 10.731, 0.413, 0.331, 1.27, "", "", 
  "", "", "", "", "", "", "", "", "", "", "", "", "", "", "", "", "", "", "", 
  "", "", "", "", "", 87.04, 5.0882884*^7, 44.223, 32.2, 7.646, 4.312, 
  13254.949, 4.5, 124.24, 7.44, 4.7, 13.5, 65.386, 1.71, 77.29, 0.767}, 
 {"COL", "South America", "Colombia", "2020-05-16", 14939., 723., 634.857, 
  562., 16., 16.714, 293.596, 14.209, 12.477, 11.045, 0.314, 0.328, 1.27, "", 
  "", "", "", "", "", "", "", "", "", "", "", "", "", "", "", "", "", "", "", 
  "", "", "", "", "", "", 87.04, 5.0882884*^7, 44.223, 32.2, 7.646, 4.312, 
  13254.949, 4.5, 124.24, 7.44, 4.7, 13.5, 65.386, 1.71, 77.29, 0.767}, 
 {"COL", "South America", "Colombia", "2020-05-17", 15574., 635., 644.429, 
  574., 12., 15.857, 306.075, 12.48, 12.665, 11.281, 0.236, 0.312, 1.26, "", 
  "", "", "", "", "", "", "", "", "", "", "", "", "", "", "", "", "", "", "", 
  "", "", "", "", "", "", 87.04, 5.0882884*^7, 44.223, 32.2, 7.646, 4.312, 
  13254.949, 4.5, 124.24, 7.44, 4.7, 13.5, 65.386, 1.71, 77.29, 0.767}, 
 {"COL", "South America", "Colombia", "2020-05-18", 16295., 721., 668.857, 
  592., 18., 16.143, 320.245, 14.17, 13.145, 11.635, 0.354, 0.317, 1.26, "", 
  "", "", "", "", "", "", "", "", "", "", "", "", "", "", "", "", "", "", "", 
  "", "", "", "", "", "", 87.04, 5.0882884*^7, 44.223, 32.2, 7.646, 4.312, 
  13254.949, 4.5, 124.24, 7.44, 4.7, 13.5, 65.386, 1.71, 77.29, 0.767}, 
 {"COL", "South America", "Colombia", "2020-05-19", 16935., 640., 666.143, 
  613., 21., 17.143, 332.823, 12.578, 13.092, 12.047, 0.413, 0.337, 1.24, "", 
  "", "", "", "", "", "", "", "", "", "", "", "", "", "", "", "", "", "", "", 
  "", "", "", "", "", "", 87.04, 5.0882884*^7, 44.223, 32.2, 7.646, 4.312, 
  13254.949, 4.5, 124.24, 7.44, 4.7, 13.5, 65.386, 1.71, 77.29, 0.767}, 
 {"COL", "South America", "Colombia", "2020-05-20", 17687., 752., 679.571, 
  630., 17., 17.286, 347.602, 14.779, 13.356, 12.381, 0.334, 0.34, 1.24, "", 
  "", "", "", "", "", "", "", "", "", "", "", "", "", "", "", "", "", "", "", 
  "", "", "", "", "", "", 87.04, 5.0882884*^7, 44.223, 32.2, 7.646, 4.312, 
  13254.949, 4.5, 124.24, 7.44, 4.7, 13.5, 65.386, 1.71, 77.29, 0.767}, 
 {"COL", "South America", "Colombia", "2020-05-21", 18330., 643., 674.286, 
  652., 22., 18.143, 360.239, 12.637, 13.252, 12.814, 0.432, 0.357, 1.25, "", 
  "", "", "", "", "", "", "", "", "", "", "", "", "", "", "", "", "", "", "", 
  "", "", "", "", "", "", 87.04, 5.0882884*^7, 44.223, 32.2, 7.646, 4.312, 
  13254.949, 4.5, 124.24, 7.44, 4.7, 13.5, 65.386, 1.71, 77.29, 0.767}, 
 {"COL", "South America", "Colombia", "2020-05-22", 19131., 801., 702.143, 
  682., 30., 19.429, 375.981, 15.742, 13.799, 13.403, 0.59, 0.382, 1.28, "", 
  "", "", "", "", "", "", "", "", "", "", "", "", "", "", "", "", "", "", "", 
  "", "", "", "", "", "", 87.04, 5.0882884*^7, 44.223, 32.2, 7.646, 4.312, 
  13254.949, 4.5, 124.24, 7.44, 4.7, 13.5, 65.386, 1.71, 77.29, 0.767}, 
 {"COL", "South America", "Colombia", "2020-05-23", 20177., 1046., 748.286, 
  705., 23., 20.429, 396.538, 20.557, 14.706, 13.855, 0.452, 0.401, 1.31, "", 
  "", "", "", "", "", "", "", "", "", "", "", "", "", "", "", "", "", "", "", 
  "", "", "", "", "", "", 87.04, 5.0882884*^7, 44.223, 32.2, 7.646, 4.312, 
  13254.949, 4.5, 124.24, 7.44, 4.7, 13.5, 65.386, 1.71, 77.29, 0.767}, 
 {"COL", "South America", "Colombia", "2020-05-24", 21175., 998., 800.143, 
  727., 22., 21.857, 416.152, 19.614, 15.725, 14.288, 0.432, 0.43, 1.33, "", 
  "", "", "", "", "", "", "", "", "", "", "", "", "", "", "", "", "", "", "", 
  "", "", "", "", "", "", 87.04, 5.0882884*^7, 44.223, 32.2, 7.646, 4.312, 
  13254.949, 4.5, 124.24, 7.44, 4.7, 13.5, 65.386, 1.71, 77.29, 0.767}, 
 {"COL", "South America", "Colombia", "2020-05-25", 21981., 806., 812.286, 
  750., 23., 22.571, 431.992, 15.84, 15.964, 14.74, 0.452, 0.444, 1.33, "", 
  "", "", "", "", "", "", "", "", "", "", "", "", "", "", "", "", "", "", "", 
  "", "", "", "", "", "", 87.04, 5.0882884*^7, 44.223, 32.2, 7.646, 4.312, 
  13254.949, 4.5, 124.24, 7.44, 4.7, 13.5, 65.386, 1.71, 77.29, 0.767}, 
 {"COL", "South America", "Colombia", "2020-05-26", 23003., 1022., 866.857, 
  776., 26., 23.286, 452.077, 20.085, 17.036, 15.251, 0.511, 0.458, 1.33, "", 
  "", "", "", "", "", "", "", "", "", "", "", "", "", "", "", "", "", "", "", 
  "", "", "", "", "", "", 87.04, 5.0882884*^7, 44.223, 32.2, 7.646, 4.312, 
  13254.949, 4.5, 124.24, 7.44, 4.7, 13.5, 65.386, 1.71, 77.29, 0.767}, 
 {"COL", "South America", "Colombia", "2020-05-27", 24104., 1101., 916.714, 
  803., 27., 24.714, 473.715, 21.638, 18.016, 15.781, 0.531, 0.486, 1.34, "", 
  "", "", "", "", "", "", "", "", "", "", "", "", "", "", "", "", "", "", "", 
  "", "", "", "", "", "", 87.04, 5.0882884*^7, 44.223, 32.2, 7.646, 4.312, 
  13254.949, 4.5, 124.24, 7.44, 4.7, 13.5, 65.386, 1.71, 77.29, 0.767}, 
 {"COL", "South America", "Colombia", "2020-05-28", 25366., 1262., 1005.143, 
  822., 19., 24.286, 498.517, 24.802, 19.754, 16.155, 0.373, 0.477, 1.34, "", 
  "", "", "", "", "", "", "", "", "", "", "", "", "", "", "", "", "", "", "", 
  "", "", "", "", "", "", 87.04, 5.0882884*^7, 44.223, 32.2, 7.646, 4.312, 
  13254.949, 4.5, 124.24, 7.44, 4.7, 13.5, 65.386, 1.71, 77.29, 0.767}, 
 {"COL", "South America", "Colombia", "2020-05-29", 26688., 1322., 1079.571, 
  853., 31., 24.429, 524.499, 25.981, 21.217, 16.764, 0.609, 0.48, 1.34, "", 
  "", "", "", "", "", "", "", "", "", "", "", "", "", "", "", "", "", "", "", 
  "", "", "", "", "", "", 87.04, 5.0882884*^7, 44.223, 32.2, 7.646, 4.312, 
  13254.949, 4.5, 124.24, 7.44, 4.7, 13.5, 65.386, 1.71, 77.29, 0.767}, 
 {"COL", "South America", "Colombia", "2020-05-30", 28236., 1548., 1151.286, 
  890., 37., 26.429, 554.921, 30.423, 22.626, 17.491, 0.727, 0.519, 1.33, "", 
  "", "", "", "", "", "", "", "", "", "", "", "", "", "", "", "", "", "", "", 
  "", "", "", "", "", "", 87.04, 5.0882884*^7, 44.223, 32.2, 7.646, 4.312, 
  13254.949, 4.5, 124.24, 7.44, 4.7, 13.5, 65.386, 1.71, 77.29, 0.767}, 
 {"COL", "South America", "Colombia", "2020-05-31", 29383., 1147., 1172.571, 
  939., 49., 30.286, 577.463, 22.542, 23.045, 18.454, 0.963, 0.595, 1.3, "", 
  "", "", "", "", "", "", "", "", "", "", "", "", "", "", "", "", "", "", "", 
  "", "", "", "", "", "", 87.04, 5.0882884*^7, 44.223, 32.2, 7.646, 4.312, 
  13254.949, 4.5, 124.24, 7.44, 4.7, 13.5, 65.386, 1.71, 77.29, 0.767}, 
 {"COL", "South America", "Colombia", "2020-06-01", 30493., 1110., 1216., 
  969., 30., 31.286, 599.278, 21.815, 23.898, 19.044, 0.59, 0.615, 1.29, "", 
  "", "", "", "", "", "", "", "", "", "", "", "", "", "", "", "", "", "", "", 
  "", "", "", "", "", "", 87.04, 5.0882884*^7, 44.223, 32.2, 7.646, 4.312, 
  13254.949, 4.5, 124.24, 7.44, 4.7, 13.5, 65.386, 1.71, 77.29, 0.767}, 
 {"COL", "South America", "Colombia", "2020-06-02", 31833., 1340., 1261.429, 
  1009., 40., 33.286, 625.613, 26.335, 24.791, 19.83, 0.786, 0.654, 1.28, "", 
  "", "", "", "", "", "", "", "", 343518., 6.751, "", "", "", "", "", 
  "tests performed", "", "", "", "", "", "", "", "", "", 87.04, 5.0882884*^7, 
  44.223, 32.2, 7.646, 4.312, 13254.949, 4.5, 124.24, 7.44, 4.7, 13.5, 
  65.386, 1.71, 77.29, 0.767}, {"COL", "South America", "Colombia", 
  "2020-06-03", 33354., 1521., 1321.429, 1045., 36., 34.571, 655.505, 29.892, 
  25.97, 20.537, 0.708, 0.679, 1.27, "", "", "", "", "", "", "", "", 12820., 
  356338., 7.003, 0.252, "", "", "", "", "tests performed", "", "", "", "", 
  "", "", "", "", "", 87.04, 5.0882884*^7, 44.223, 32.2, 7.646, 4.312, 
  13254.949, 4.5, 124.24, 7.44, 4.7, 13.5, 65.386, 1.71, 77.29, 0.767}, 
 {"COL", "South America", "Colombia", "2020-06-04", 35120., 1766., 1393.429, 
  1087., 42., 37.857, 690.212, 34.707, 27.385, 21.363, 0.825, 0.744, 1.25, 
  "", "", "", "", "", "", "", "", "", "", "", "", "", "", "", "", 
  "tests performed", "", "", "", "", "", "", "", "", "", 87.04, 5.0882884*^7, 
  44.223, 32.2, 7.646, 4.312, 13254.949, 4.5, 124.24, 7.44, 4.7, 13.5, 
  65.386, 1.71, 77.29, 0.767}, {"COL", "South America", "Colombia", 
  "2020-06-05", 36635., 1515., 1421., 1145., 58., 41.714, 719.987, 29.774, 
  27.927, 22.503, 1.14, 0.82, 1.22, "", "", "", "", "", "", "", "", "", 
  380206., 7.472, "", "", "", "", "", "tests performed", "", "", "", "", "", 
  "", "", "", "", 87.04, 5.0882884*^7, 44.223, 32.2, 7.646, 4.312, 13254.949, 
  4.5, 124.24, 7.44, 4.7, 13.5, 65.386, 1.71, 77.29, 0.767}, 
 {"COL", "South America", "Colombia", "2020-06-06", 38027., 1392., 1398.714, 
  1205., 60., 45., 747.344, 27.357, 27.489, 23.682, 1.179, 0.884, 1.19, "", 
  "", "", "", "", "", "", "", 14296., 394502., 7.753, 0.281, "", "", "", "", 
  "tests performed", "", "", "", "", "", "", "", "", "", 87.04, 5.0882884*^7, 
  44.223, 32.2, 7.646, 4.312, 13254.949, 4.5, 124.24, 7.44, 4.7, 13.5, 
  65.386, 1.71, 77.29, 0.767}, {"COL", "South America", "Colombia", 
  "2020-06-07", 39236., 1209., 1407.571, 1259., 54., 45.714, 771.104, 23.76, 
  27.663, 24.743, 1.061, 0.898, 1.18, "", "", "", "", "", "", "", "", 10885., 
  405387., 7.967, 0.214, "", "", "", "", "tests performed", "", "", "", "", 
  "", "", "", "", "", 87.04, 5.0882884*^7, 44.223, 32.2, 7.646, 4.312, 
  13254.949, 4.5, 124.24, 7.44, 4.7, 13.5, 65.386, 1.71, 77.29, 0.767}, 
 {"COL", "South America", "Colombia", "2020-06-08", 40719., 1483., 1460.857, 
  1308., 49., 48.429, 800.249, 29.145, 28.71, 25.706, 0.963, 0.952, 1.19, "", 
  "", "", "", "", "", "", "", 11028., 416415., 8.184, 0.217, "", "", "", "", 
  "tests performed", "", "", "", "", "", "", "", "", "", 87.04, 5.0882884*^7, 
  44.223, 32.2, 7.646, 4.312, 13254.949, 4.5, 124.24, 7.44, 4.7, 13.5, 
  65.386, 1.71, 77.29, 0.767}, {"COL", "South America", "Colombia", 
  "2020-06-09", 42078., 1359., 1463.571, 1372., 64., 51.857, 826.958, 26.708, 
  28.764, 26.964, 1.258, 1.019, 1.19, "", "", "", "", "", "", "", "", 12430., 
  428845., 8.428, 0.244, 12190., 0.24, "", "", "tests performed", "", "", "", 
  "", "", "", "", "", "", 87.04, 5.0882884*^7, 44.223, 32.2, 7.646, 4.312, 
  13254.949, 4.5, 124.24, 7.44, 4.7, 13.5, 65.386, 1.71, 77.29, 0.767}, 
 {"COL", "South America", "Colombia", "2020-06-10", 43682., 1604., 1475.429, 
  1433., 61., 55.429, 858.481, 31.523, 28.997, 28.163, 1.199, 1.089, 1.19, 
  "", "", "", "", "", "", "", "", 11764., 440609., 8.659, 0.231, 12039., 
  0.237, 0.149, 6.7, "tests performed", "", "", "", "", "", "", "", "", "", 
  87.04, 5.0882884*^7, 44.223, 32.2, 7.646, 4.312, 13254.949, 4.5, 124.24, 
  7.44, 4.7, 13.5, 65.386, 1.71, 77.29, 0.767}, 
 {"COL", "South America", "Colombia", "2020-06-11", 45212., 1530., 1441.714, 
  1488., 55., 57.286, 888.55, 30.069, 28.334, 29.244, 1.081, 1.126, 1.2, "", 
  "", "", "", "", "", "", "", 13253., 453862., 8.92, 0.26, 12227., 0.24, 
  0.151, 6.6, "tests performed", "", "", "", "", "", "", "", "", "", 87.04, 
  5.0882884*^7, 44.223, 32.2, 7.646, 4.312, 13254.949, 4.5, 124.24, 7.44, 
  4.7, 13.5, 65.386, 1.71, 77.29, 0.767}, {"COL", "South America", 
  "Colombia", "2020-06-12", 46858., 1646., 1460.429, 1545., 57., 57.143, 
  920.899, 32.349, 28.702, 30.364, 1.12, 1.123, 1.23, "", "", "", "", "", "", 
  "", "", 11988., 465850., 9.155, 0.236, 12235., 0.24, 0.156, 6.4, 
  "tests performed", "", "", "", "", "", "", "", "", "", 87.04, 5.0882884*^7, 
  44.223, 32.2, 7.646, 4.312, 13254.949, 4.5, 124.24, 7.44, 4.7, 13.5, 
  65.386, 1.71, 77.29, 0.767}, {"COL", "South America", "Colombia", 
  "2020-06-13", 48746., 1888., 1531.286, 1592., 47., 55.286, 958.004, 37.105, 
  30.094, 31.288, 0.924, 1.087, 1.27, "", "", "", "", "", "", "", "", 11523., 
  477373., 9.382, 0.226, 11839., 0.233, 0.159, 6.3, "tests performed", "", 
  "", "", "", "", "", "", "", "", 87.04, 5.0882884*^7, 44.223, 32.2, 7.646, 
  4.312, 13254.949, 4.5, 124.24, 7.44, 4.7, 13.5, 65.386, 1.71, 77.29, 
  0.767}, {"COL", "South America", "Colombia", "2020-06-14", 50939., 2193., 
  1671.857, 1667., 75., 58.286, 1001.103, 43.099, 32.857, 32.762, 1.474, 
  1.145, 1.3, "", "", "", "", "", "", "", "", 15362., 492735., 9.684, 0.302, 
  12478., 0.245, 0.165, 6.1, "tests performed", "", "", "", "", "", "", "", 
  "", "", 87.04, 5.0882884*^7, 44.223, 32.2, 7.646, 4.312, 13254.949, 4.5, 
  124.24, 7.44, 4.7, 13.5, 65.386, 1.71, 77.29, 0.767}, 
 {"COL", "South America", "Colombia", "2020-06-15", 53063., 2124., 1763.429, 
  1726., 59., 59.714, 1042.846, 41.743, 34.657, 33.921, 1.16, 1.174, 1.32, 
  "", "", "", "", "", "", "", "", 12500., 505235., 9.929, 0.246, 12689., 
  0.249, 0.167, 6., "tests performed", "", "", "", "", "", "", "", "", "", 
  87.04, 5.0882884*^7, 44.223, 32.2, 7.646, 4.312, 13254.949, 4.5, 124.24, 
  7.44, 4.7, 13.5, 65.386, 1.71, 77.29, 0.767}, 
 {"COL", "South America", "Colombia", "2020-06-16", 54931., 1868., 1836.143, 
  1801., 75., 61.286, 1079.558, 36.712, 36.086, 35.395, 1.474, 1.204, 1.32, 
  "", "", "", "", "", "", "", "", 12380., 517615., 10.173, 0.243, 12681., 
  0.249, 0.175, 5.7, "tests performed", "", "", "", "", "", "", "", "", "", 
  87.04, 5.0882884*^7, 44.223, 32.2, 7.646, 4.312, 13254.949, 4.5, 124.24, 
  7.44, 4.7, 13.5, 65.386, 1.71, 77.29, 0.767}, 
 {"COL", "South America", "Colombia", "2020-06-17", 57046., 2115., 1909.143, 
  1864., 63., 61.571, 1121.124, 41.566, 37.52, 36.633, 1.238, 1.21, 1.33, "", 
  "", "", "", "", "", "", "", 15167., 532782., 10.471, 0.298, 13168., 0.259, 
  0.19, 5.3, "tests performed", "", "", "", "", "", "", "", "", "", 87.04, 
  5.0882884*^7, 44.223, 32.2, 7.646, 4.312, 13254.949, 4.5, 124.24, 7.44, 
  4.7, 13.5, 65.386, 1.71, 77.29, 0.767}, {"COL", "South America", 
  "Colombia", "2020-06-18", 60217., 3171., 2143.571, 1950., 86., 66., 
  1183.443, 62.32, 42.128, 38.323, 1.69, 1.297, 1.34, "", "", "", "", "", "", 
  "", "", 15361., 548143., 10.773, 0.302, 13469., 0.265, 0.194, 5.2, 
  "tests performed", "", "", "", "", "", "", "", "", "", 87.04, 5.0882884*^7, 
  44.223, 32.2, 7.646, 4.312, 13254.949, 4.5, 124.24, 7.44, 4.7, 13.5, 
  65.386, 1.71, 77.29, 0.767}, {"COL", "South America", "Colombia", 
  "2020-06-19", 63276., 3059., 2345.429, 2045., 95., 71.429, 1243.562, 
  60.118, 46.095, 40.19, 1.867, 1.404, 1.34, "", "", "", "", "", "", "", "", 
  17665., 565808., 11.12, 0.347, 14280., 0.281, 0.199, 5., "tests performed", 
  "", "", "", "", "", "", "", "", "", 87.04, 5.0882884*^7, 44.223, 32.2, 
  7.646, 4.312, 13254.949, 4.5, 124.24, 7.44, 4.7, 13.5, 65.386, 1.71, 77.29, 
  0.767}, {"COL", "South America", "Colombia", "2020-06-20", 65633., 2357., 
  2412.429, 2126., 81., 76.286, 1289.884, 46.322, 47.411, 41.782, 1.592, 
  1.499, 1.32, "", "", "", "", "", "", "", "", 17412., 583220., 11.462, 
  0.342, 15121., 0.297, 0.205, 4.9, "tests performed", "", "", "", "", "", 
  "", "", "", "", 87.04, 5.0882884*^7, 44.223, 32.2, 7.646, 4.312, 13254.949, 
  4.5, 124.24, 7.44, 4.7, 13.5, 65.386, 1.71, 77.29, 0.767}, 
 {"COL", "South America", "Colombia", "2020-06-21", 68652., 3019., 2530.429, 
  2237., 111., 81.429, 1349.216, 59.332, 49.73, 43.964, 2.181, 1.6, 1.32, "", 
  "", "", "", "", "", "", "", 18405., 601625., 11.824, 0.362, 15556., 0.306, 
  0.214, 4.7, "tests performed", "", "", "", "", "", "", "", "", "", 87.04, 
  5.0882884*^7, 44.223, 32.2, 7.646, 4.312, 13254.949, 4.5, 124.24, 7.44, 
  4.7, 13.5, 65.386, 1.71, 77.29, 0.767}, {"COL", "South America", 
  "Colombia", "2020-06-22", 71183., 2531., 2588.571, 2310., 73., 83.429, 
  1398.958, 49.742, 50.873, 45.398, 1.435, 1.64, 1.3, "", "", "", "", "", "", 
  "", "", 15971., 617596., 12.138, 0.314, 16052., 0.315, 0.217, 4.6, 
  "tests performed", "", "", "", "", "", "", "", "", "", 87.04, 5.0882884*^7, 
  44.223, 32.2, 7.646, 4.312, 13254.949, 4.5, 124.24, 7.44, 4.7, 13.5, 
  65.386, 1.71, 77.29, 0.767}, {"COL", "South America", "Colombia", 
  "2020-06-23", 73572., 2389., 2663., 2404., 94., 86.143, 1445.909, 46.951, 
  52.336, 47.246, 1.847, 1.693, 1.3, "", "", "", "", "", "", "", "", 13871., 
  631467., 12.41, 0.273, 16265., 0.32, 0.222, 4.5, "tests performed", "", "", 
  "", "", "", "", "", "", "", 87.04, 5.0882884*^7, 44.223, 32.2, 7.646, 
  4.312, 13254.949, 4.5, 124.24, 7.44, 4.7, 13.5, 65.386, 1.71, 77.29, 
  0.767}, {"COL", "South America", "Colombia", "2020-06-24", 77113., 3541., 
  2866.714, 2491., 87., 89.571, 1515.5, 69.591, 56.339, 48.956, 1.71, 1.76, 
  1.3, "", "", "", "", "", "", "", "", 17361., 648828., 12.751, 0.341, 
  16578., 0.326, 0.226, 4.4, "tests performed", "", "", "", "", "", "", "", 
  "", "", 87.04, 5.0882884*^7, 44.223, 32.2, 7.646, 4.312, 13254.949, 4.5, 
  124.24, 7.44, 4.7, 13.5, 65.386, 1.71, 77.29, 0.767}, 
 {"COL", "South America", "Colombia", "2020-06-25", 80599., 3486., 2911.714, 
  2654., 163., 100.571, 1584.01, 68.51, 57.224, 52.159, 3.203, 1.977, 1.29, 
  "", "", "", "", "", "", "", "", 18383., 667211., 13.113, 0.361, 17010., 
  0.334, 0.235, 4.3, "tests performed", "", "", "", "", "", "", "", "", "", 
  87.04, 5.0882884*^7, 44.223, 32.2, 7.646, 4.312, 13254.949, 4.5, 124.24, 
  7.44, 4.7, 13.5, 65.386, 1.71, 77.29, 0.767}, 
 {"COL", "South America", "Colombia", "2020-06-26", 84442., 3843., 3023.714, 
  2811., 157., 109.429, 1659.536, 75.526, 59.425, 55.245, 3.086, 2.151, 1.28, 
  "", "", "", "", "", "", "", "", 18817., 686028., 13.482, 0.37, 17174., 
  0.338, 0.24, 4.2, "tests performed", "", "", "", "", "", "", "", "", "", 
  87.04, 5.0882884*^7, 44.223, 32.2, 7.646, 4.312, 13254.949, 4.5, 124.24, 
  7.44, 4.7, 13.5, 65.386, 1.71, 77.29, 0.767}, 
 {"COL", "South America", "Colombia", "2020-06-27", 88591., 4149., 3279.714, 
  2939., 128., 116.143, 1741.077, 81.54, 64.456, 57.76, 2.516, 2.283, 1.27, 
  "", "", "", "", "", "", "", "", 19122., 705150., 13.858, 0.376, 17419., 
  0.342, 0.256, 3.9, "tests performed", "", "", "", "", "", "", "", "", "", 
  87.04, 5.0882884*^7, 44.223, 32.2, 7.646, 4.312, 13254.949, 4.5, 124.24, 
  7.44, 4.7, 13.5, 65.386, 1.71, 77.29, 0.767}, 
 {"COL", "South America", "Colombia", "2020-06-28", 91769., 3178., 3302.429, 
  3178., 239., 134.429, 1803.534, 62.457, 64.903, 62.457, 4.697, 2.642, 1.24, 
  "", "", "", "", "", "", "", "", 17561., 722711., 14.203, 0.345, 17298., 
  0.34, 0.256, 3.9, "tests performed", "", "", "", "", "", "", "", "", "", 
  87.04, 5.0882884*^7, 44.223, 32.2, 7.646, 4.312, 13254.949, 4.5, 124.24, 
  7.44, 4.7, 13.5, 65.386, 1.71, 77.29, 0.767}, 
 {"COL", "South America", "Colombia", "2020-06-29", 95043., 3274., 3408.571, 
  3274., 96., 137.714, 1867.878, 64.344, 66.989, 64.344, 1.887, 2.706, 1.22, 
  "", "", "", "", "", "", "", "", 17598., 740309., 14.549, 0.346, 17530., 
  0.345, 0.261, 3.8, "tests performed", "", "", "", "", "", "", "", "", "", 
  87.04, 5.0882884*^7, 44.223, 32.2, 7.646, 4.312, 13254.949, 4.5, 124.24, 
  7.44, 4.7, 13.5, 65.386, 1.71, 77.29, 0.767}, 
 {"COL", "South America", "Colombia", "2020-06-30", 97846., 2803., 3467.714, 
  3334., 60., 132.857, 1922.965, 55.087, 68.151, 65.523, 1.179, 2.611, 1.2, 
  "", "", "", "", "", "", "", "", 17208., 757517., 14.887, 0.338, 18007., 
  0.354, 0.26, 3.8, "tests performed", "", "", "", "", "", "", "", "", "", 
  87.04, 5.0882884*^7, 44.223, 32.2, 7.646, 4.312, 13254.949, 4.5, 124.24, 
  7.44, 4.7, 13.5, 65.386, 1.71, 77.29, 0.767}, 
 {"COL", "South America", "Colombia", "2020-07-01", 102009., 4163., 3556.571, 
  3470., 136., 139.857, 2004.78, 81.815, 69.897, 68.196, 2.673, 2.749, 1.19, 
  "", "", "", "", "", "", "", "", 18019., 775536., 15.242, 0.354, 18101., 
  0.356, 0.268, 3.7, "tests performed", "", "", "", "", "", "", "", "", "", 
  87.04, 5.0882884*^7, 44.223, 32.2, 7.646, 4.312, 13254.949, 4.5, 124.24, 
  7.44, 4.7, 13.5, 65.386, 1.71, 77.29, 0.767}, 
 {"COL", "South America", "Colombia", "2020-07-02", 106110., 4101., 3644.429, 
  3641., 171., 141., 2085.377, 80.597, 71.624, 71.556, 3.361, 2.771, 1.17, 
  "", "", "", "", "", "", "", "", 19108., 794644., 15.617, 0.376, 18205., 
  0.358, 0.265, 3.8, "tests performed", "", "", "", "", "", "", "", "", "", 
  87.04, 5.0882884*^7, 44.223, 32.2, 7.646, 4.312, 13254.949, 4.5, 124.24, 
  7.44, 4.7, 13.5, 65.386, 1.71, 77.29, 0.767}, 
 {"COL", "South America", "Colombia", "2020-07-03", 109505., 3395., 3580.429, 
  3777., 136., 138., 2152.099, 66.722, 70.366, 74.229, 2.673, 2.712, 1.16, 
  "", "", "", "", "", "", "", "", 20518., 815162., 16.02, 0.403, 18448., 
  0.363, 0.267, 3.7, "tests performed", "", "", "", "", "", "", "", "", "", 
  87.04, 5.0882884*^7, 44.223, 32.2, 7.646, 4.312, 13254.949, 4.5, 124.24, 
  7.44, 4.7, 13.5, 65.386, 1.71, 77.29, 0.767}, 
 {"COL", "South America", "Colombia", "2020-07-04", 113389., 3884., 3542.571, 
  3942., 165., 143.286, 2228.431, 76.332, 69.622, 77.472, 3.243, 2.816, 1.17, 
  "", "", "", "", "", "", "", "", 20850., 836012., 16.43, 0.41, 18695., 
  0.367, 0.257, 3.9, "tests performed", "", "", "", "", "", "", "", "", "", 
  87.04, 5.0882884*^7, 44.223, 32.2, 7.646, 4.312, 13254.949, 4.5, 124.24, 
  7.44, 4.7, 13.5, 65.386, 1.71, 77.29, 0.767}, 
 {"COL", "South America", "Colombia", "2020-07-05", 117110., 3721., 3620.143, 
  4064., 122., 126.571, 2301.56, 73.129, 71.147, 79.87, 2.398, 2.488, 1.18, 
  "", "", "", "", "", "", "", "", 20963., 856975., 16.842, 0.412, 19181., 
  0.377, 0.26, 3.8, "tests performed", "", "", "", "", "", "", "", "", "", 
  87.04, 5.0882884*^7, 44.223, 32.2, 7.646, 4.312, 13254.949, 4.5, 124.24, 
  7.44, 4.7, 13.5, 65.386, 1.71, 77.29, 0.767}, 
 {"COL", "South America", "Colombia", "2020-07-06", 120281., 3171., 3605.429, 
  4210., 146., 133.714, 2363.879, 62.32, 70.857, 82.739, 2.869, 2.628, 1.2, 
  "", "", "", "", "", "", "", "", 20366., 877341., 17.242, 0.4, 19576., 
  0.385, 0.256, 3.9, "tests performed", "", "", "", "", "", "", "", "", "", 
  87.04, 5.0882884*^7, 44.223, 32.2, 7.646, 4.312, 13254.949, 4.5, 124.24, 
  7.44, 4.7, 13.5, 65.386, 1.71, 77.29, 0.767}, 
 {"COL", "South America", "Colombia", "2020-07-07", 124494., 4213., 3806.857, 
  4359., 149., 146.429, 2446.677, 82.798, 74.816, 85.667, 2.928, 2.878, 1.22, 
  "", "", "", "", "", "", "", "", 21039., 898380., 17.656, 0.413, 20123., 
  0.395, 0.258, 3.9, "tests performed", "", "", "", "", "", "", "", "", "", 
  87.04, 5.0882884*^7, 44.223, 32.2, 7.646, 4.312, 13254.949, 4.5, 124.24, 
  7.44, 4.7, 13.5, 65.386, 1.71, 77.29, 0.767}, 
 {"COL", "South America", "Colombia", "2020-07-08", 128638., 4144., 3804.143, 
  4527., 168., 151., 2528.119, 81.442, 74.763, 88.969, 3.302, 2.968, 1.24, 
  "", "", "", "", "", "", "", "", 21332., 919712., 18.075, 0.419, 20597., 
  0.405, 0.251, 4., "tests performed", "", "", "", "", "", "", "", "", "", 
  87.04, 5.0882884*^7, 44.223, 32.2, 7.646, 4.312, 13254.949, 4.5, 124.24, 
  7.44, 4.7, 13.5, 65.386, 1.71, 77.29, 0.767}, 
 {"COL", "South America", "Colombia", "2020-07-09", 133973., 5335., 3980.429, 
  4714., 187., 153.286, 2632.968, 104.849, 78.227, 92.644, 3.675, 3.013, 
  1.26, "", "", "", "", "", "", "", "", 21272., 940984., 18.493, 0.418, 
  20906., 0.411, 0.255, 3.9, "tests performed", "", "", "", "", "", "", "", 
  "", "", 87.04, 5.0882884*^7, 44.223, 32.2, 7.646, 4.312, 13254.949, 4.5, 
  124.24, 7.44, 4.7, 13.5, 65.386, 1.71, 77.29, 0.767}, 
 {"COL", "South America", "Colombia", "2020-07-10", 140776., 6803., 4467.286, 
  4925., 211., 164., 2766.667, 133.699, 87.795, 96.791, 4.147, 3.223, 1.27, 
  "", "", "", "", "", "", "", "", 23188., 964172., 18.949, 0.456, 21287., 
  0.418, 0.249, 4., "tests performed", "", "", "", "", "", "", "", "", "", 
  87.04, 5.0882884*^7, 44.223, 32.2, 7.646, 4.312, 13254.949, 4.5, 124.24, 
  7.44, 4.7, 13.5, 65.386, 1.71, 77.29, 0.767}, 
 {"COL", "South America", "Colombia", "2020-07-11", 145632., 4856., 4606.143, 
  5119., 194., 168.143, 2862.102, 95.435, 90.524, 100.604, 3.813, 3.305, 
  1.26, "", "", "", "", "", "", "", "", 37461., 1.001633*^6, 19.685, 0.736, 
  23660., 0.465, 0.246, 4.1, "tests performed", "", "", "", "", "", "", "", 
  "", "", 87.04, 5.0882884*^7, 44.223, 32.2, 7.646, 4.312, 13254.949, 4.5, 
  124.24, 7.44, 4.7, 13.5, 65.386, 1.71, 77.29, 0.767}, 
 {"COL", "South America", "Colombia", "2020-07-12", 150445., 4813., 4762.143, 
  5307., 188., 177.571, 2956.692, 94.59, 93.59, 104.298, 3.695, 3.49, 1.26, 
  "", "", "", "", "", "", "", "", 25081., 1.026714*^6, 20.178, 0.493, 24248., 
  0.477, 0.246, 4.1, "tests performed", "", "", "", "", "", "", "", "", "", 
  87.04, 5.0882884*^7, 44.223, 32.2, 7.646, 4.312, 13254.949, 4.5, 124.24, 
  7.44, 4.7, 13.5, 65.386, 1.71, 77.29, 0.767}, 
 {"COL", "South America", "Colombia", "2020-07-13", 154277., 3832., 4856.571, 
  5455., 148., 177.857, 3032.002, 75.31, 95.446, 107.207, 2.909, 3.495, 1.26, 
  "", "", "", "", "", "", "", "", 25533., 1.052247*^6, 20.68, 0.502, 24987., 
  0.491, 0.254, 3.9, "tests performed", "", "", "", "", "", "", "", "", "", 
  87.04, 5.0882884*^7, 44.223, 32.2, 7.646, 4.312, 13254.949, 4.5, 124.24, 
  7.44, 4.7, 13.5, 65.386, 1.71, 77.29, 0.767}, 
 {"COL", "South America", "Colombia", "2020-07-14", 159898., 5621., 5057.714, 
  5625., 170., 180.857, 3142.471, 110.469, 99.399, 110.548, 3.341, 3.554, 
  1.28, "", "", "", "", "", "", "", "", 25512., 1.077759*^6, 21.181, 0.501, 
  25626., 0.504, 0.257, 3.9, "tests performed", "", "", "", "", "", "", "", 
  "", "", 87.04, 5.0882884*^7, 44.223, 32.2, 7.646, 4.312, 13254.949, 4.5, 
  124.24, 7.44, 4.7, 13.5, 65.386, 1.71, 77.29, 0.767}, 
 {"COL", "South America", "Colombia", "2020-07-15", 165169., 5271., 5218.714, 
  5814., 189., 183.857, 3246.062, 103.591, 102.563, 114.262, 3.714, 3.613, 
  1.3, "", "", "", "", "", "", "", "", 25684., 1.103443*^6, 21.686, 0.505, 
  26247., 0.516, 0.258, 3.9, "tests performed", "", "", "", "", "", "", "", 
  "", "", 87.04, 5.0882884*^7, 44.223, 32.2, 7.646, 4.312, 13254.949, 4.5, 
  124.24, 7.44, 4.7, 13.5, 65.386, 1.71, 77.29, 0.767}, 
 {"COL", "South America", "Colombia", "2020-07-16", 173206., 8037., 5604.714, 
  6029., 215., 187.857, 3404.013, 157.951, 110.149, 118.488, 4.225, 3.692, 
  1.33, "", "", "", "", "", "", "", "", 25326., 1.128769*^6, 22.184, 0.498, 
  26826., 0.527, 0.259, 3.9, "tests performed", "", "", "", "", "", "", "", 
  "", "", 87.04, 5.0882884*^7, 44.223, 32.2, 7.646, 4.312, 13254.949, 4.5, 
  124.24, 7.44, 4.7, 13.5, 65.386, 1.71, 77.29, 0.767}, 
 {"COL", "South America", "Colombia", "2020-07-17", 182140., 8934., 5909.143, 
  6288., 259., 194.714, 3579.593, 175.58, 116.132, 123.578, 5.09, 3.827, 
  1.33, "", "", "", "", "", "", "", "", 25871., 1.15464*^6, 22.692, 0.508, 
  27210., 0.535, 0.267, 3.7, "tests performed", "", "", "", "", "", "", "", 
  "", "", 87.04, 5.0882884*^7, 44.223, 32.2, 7.646, 4.312, 13254.949, 4.5, 
  124.24, 7.44, 4.7, 13.5, 65.386, 1.71, 77.29, 0.767}, 
 {"COL", "South America", "Colombia", "2020-07-18", 190700., 8560., 6438.286, 
  6516., 228., 199.571, 3747.822, 168.229, 126.531, 128.059, 4.481, 3.922, 
  1.31, "", "", "", "", "", "", "", "", 26345., 1.180985*^6, 23.21, 0.518, 
  25622., 0.504, 0.276, 3.6, "tests performed", "", "", "", "", "", "", "", 
  "", "", 87.04, 5.0882884*^7, 44.223, 32.2, 7.646, 4.312, 13254.949, 4.5, 
  124.24, 7.44, 4.7, 13.5, 65.386, 1.71, 77.29, 0.767}, 
 {"COL", "South America", "Colombia", "2020-07-19", 197278., 6578., 6690.429, 
  6736., 220., 204.143, 3877.099, 129.277, 131.487, 132.382, 4.324, 4.012, 
  1.28, "", "", "", "", "", "", "", "", 24039., 1.205024*^6, 23.682, 0.472, 
  25473., 0.501, 0.279, 3.6, "tests performed", "", "", "", "", "", "", "", 
  "", "", 87.04, 5.0882884*^7, 44.223, 32.2, 7.646, 4.312, 13254.949, 4.5, 
  124.24, 7.44, 4.7, 13.5, 65.386, 1.71, 77.29, 0.767}, 
 {"COL", "South America", "Colombia", "2020-07-20", 204005., 6727., 7104., 
  6929., 193., 210.571, 4009.305, 132.206, 139.615, 136.175, 3.793, 4.138, 
  1.25, "", "", "", "", "", "", "", "", 26405., 1.231429*^6, 24.201, 0.519, 
  25597., 0.503, 0.28, 3.6, "tests performed", "", "", "", "", "", "", "", 
  "", "", 87.04, 5.0882884*^7, 44.223, 32.2, 7.646, 4.312, 13254.949, 4.5, 
  124.24, 7.44, 4.7, 13.5, 65.386, 1.71, 77.29, 0.767}, 
 {"COL", "South America", "Colombia", "2020-07-21", 211038., 7033., 7305.714, 
  7166., 237., 220.143, 4147.524, 138.219, 143.579, 140.833, 4.658, 4.326, 
  1.22, "", "", "", "", "", "", "", "", 26975., 1.258404*^6, 24.731, 0.53, 
  25806., 0.507, 0.283, 3.5, "tests performed", "", "", "", "", "", "", "", 
  "", "", 87.04, 5.0882884*^7, 44.223, 32.2, 7.646, 4.312, 13254.949, 4.5, 
  124.24, 7.44, 4.7, 13.5, 65.386, 1.71, 77.29, 0.767}, 
 {"COL", "South America", "Colombia", "2020-07-22", 218428., 7390., 7608.429, 
  7373., 207., 222.714, 4292.76, 145.235, 149.528, 144.901, 4.068, 4.377, 
  1.2, "", "", "", "", "", "", "", "", 28772., 1.287176*^6, 25.297, 0.565, 
  26248., 0.516, 0.292, 3.4, "tests performed", "", "", "", "", "", "", "", 
  "", "", 87.04, 5.0882884*^7, 44.223, 32.2, 7.646, 4.312, 13254.949, 4.5, 
  124.24, 7.44, 4.7, 13.5, 65.386, 1.71, 77.29, 0.767}, 
 {"COL", "South America", "Colombia", "2020-07-23", 226373., 7945., 7595.286, 
  7688., 315., 237., 4448.903, 156.143, 149.27, 151.092, 6.191, 4.658, 1.18, 
  "", "", "", "", "", "", "", "", 28402., 1.315578*^6, 25.855, 0.558, 26687., 
  0.524, 0.301, 3.3, "tests performed", "", "", "", "", "", "", "", "", "", 
  87.04, 5.0882884*^7, 44.223, 32.2, 7.646, 4.312, 13254.949, 4.5, 124.24, 
  7.44, 4.7, 13.5, 65.386, 1.71, 77.29, 0.767}, 
 {"COL", "South America", "Colombia", "2020-07-24", 233541., 7168., 7343., 
  7975., 287., 241., 4589.775, 140.873, 144.312, 156.732, 5.64, 4.736, 1.17, 
  "", "", "", "", "", "", "", "", 28430., 1.344008*^6, 26.414, 0.559, 27053., 
  0.532, 0.302, 3.3, "tests performed", "", "", "", "", "", "", "", "", "", 
  87.04, 5.0882884*^7, 44.223, 32.2, 7.646, 4.312, 13254.949, 4.5, 124.24, 
  7.44, 4.7, 13.5, 65.386, 1.71, 77.29, 0.767}, 
 {"COL", "South America", "Colombia", "2020-07-25", 240795., 7254., 7156.429, 
  8269., 294., 250.429, 4732.338, 142.563, 140.645, 162.51, 5.778, 4.922, 
  1.18, "", "", "", "", "", "", "", "", 29508., 1.373516*^6, 26.994, 0.58, 
  27504., 0.541, 0.308, 3.2, "tests performed", "", "", "", "", "", "", "", 
  "", "", 87.04, 5.0882884*^7, 44.223, 32.2, 7.646, 4.312, 13254.949, 4.5, 
  124.24, 7.44, 4.7, 13.5, 65.386, 1.71, 77.29, 0.767}, 
 {"COL", "South America", "Colombia", "2020-07-26", 248976., 8181., 7385.429, 
  8525., 256., 255.571, 4893.119, 160.781, 145.146, 167.542, 5.031, 5.023, 
  1.2, "", "", "", "", "", "", "", "", 30004., 1.40352*^6, 27.583, 0.59, 
  28357., 0.557, 0.309, 3.2, "tests performed", "", "", "", "", "", "", "", 
  "", "", 87.04, 5.0882884*^7, 44.223, 32.2, 7.646, 4.312, 13254.949, 4.5, 
  124.24, 7.44, 4.7, 13.5, 65.386, 1.71, 77.29, 0.767}, 
 {"COL", "South America", "Colombia", "2020-07-27", 257101., 8125., 7585.143, 
  8777., 252., 264., 5052.799, 159.68, 149.071, 172.494, 4.953, 5.188, 1.21, 
  "", "", "", "", "", "", "", "", 30265., 1.433785*^6, 28.178, 0.595, 28908., 
  0.568, 0.315, 3.2, "tests performed", "", "", "", "", "", "", "", "", "", 
  87.04, 5.0882884*^7, 44.223, 32.2, 7.646, 4.312, 13254.949, 4.5, 124.24, 
  7.44, 4.7, 13.5, 65.386, 1.71, 77.29, 0.767}, 
 {"COL", "South America", "Colombia", "2020-07-28", 267385., 10284., 
  8049.571, 9074., 297., 272.571, 5254.91, 202.111, 158.198, 178.331, 5.837, 
  5.357, 1.22, "", "", "", "", "", "", "", "", 31038., 1.464823*^6, 28.788, 
  0.61, 29488., 0.58, 0.321, 3.1, "tests performed", "", "", "", "", "", "", 
  "", "", "", 87.04, 5.0882884*^7, 44.223, 32.2, 7.646, 4.312, 13254.949, 
  4.5, 124.24, 7.44, 4.7, 13.5, 65.386, 1.71, 77.29, 0.767}, 
 {"COL", "South America", "Colombia", "2020-07-29", 276055., 8670., 8232.429, 
  9454., 380., 297.286, 5425.302, 170.391, 161.792, 185.799, 7.468, 5.843, 
  1.2, "", "", "", "", "", "", "", "", 32056., 1.496879*^6, 29.418, 0.63, 
  29958., 0.589, 0.319, 3.1, "tests performed", "", "", "", "", "", "", "", 
  "", "", 87.04, 5.0882884*^7, 44.223, 32.2, 7.646, 4.312, 13254.949, 4.5, 
  124.24, 7.44, 4.7, 13.5, 65.386, 1.71, 77.29, 0.767}, 
 {"COL", "South America", "Colombia", "2020-07-30", 286020., 9965., 8521., 
  9810., 356., 303.143, 5621.144, 195.842, 167.463, 192.796, 6.996, 5.958, 
  1.2, "", "", "", "", "", "", "", "", 35599., 1.532478*^6, 30.118, 0.7, 
  30986., 0.609, 0.314, 3.2, "tests performed", "", "", "", "", "", "", "", 
  "", "", 87.04, 5.0882884*^7, 44.223, 32.2, 7.646, 4.312, 13254.949, 4.5, 
  124.24, 7.44, 4.7, 13.5, 65.386, 1.71, 77.29, 0.767}, 
 {"COL", "South America", "Colombia", "2020-07-31", 295508., 9488., 8852.429, 
  10105., 295., 304.286, 5807.611, 186.467, 173.977, 198.593, 5.798, 5.98, 
  1.19, "", "", "", "", "", "", "", "", 36062., 1.56854*^6, 30.826, 0.709, 
  32076., 0.63, 0.316, 3.2, "tests performed", "", "", "", "", "", "", "", 
  "", "", 87.04, 5.0882884*^7, 44.223, 32.2, 7.646, 4.312, 13254.949, 4.5, 
  124.24, 7.44, 4.7, 13.5, 65.386, 1.71, 77.29, 0.767}, 
 {"COL", "South America", "Colombia", "2020-08-01", 306181., 10673., 
  9340.857, 10330., 225., 294.429, 6017.367, 209.756, 183.576, 203.015, 
  4.422, 5.786, 1.19, "", "", "", "", "", "", "", "", 35503., 1.604043*^6, 
  31.524, 0.698, 32932., 0.647, 0.289, 3.5, "tests performed", "", "", "", 
  "", "", "", "", "", "", 87.04, 5.0882884*^7, 44.223, 32.2, 7.646, 4.312, 
  13254.949, 4.5, 124.24, 7.44, 4.7, 13.5, 65.386, 1.71, 77.29, 0.767}, 
 {"COL", "South America", "Colombia", "2020-08-02", 317651., 11470., 
  9810.714, 10650., 320., 303.571, 6242.787, 225.42, 192.81, 209.304, 6.289, 
  5.966, 1.18, "", "", "", "", "", "", "", "", 40153., 1.644196*^6, 32.313, 
  0.789, 34382., 0.676, 0.314, 3.2, "tests performed", "", "", "", "", "", 
  "", "", "", "", 87.04, 5.0882884*^7, 44.223, 32.2, 7.646, 4.312, 13254.949, 
  4.5, 124.24, 7.44, 4.7, 13.5, 65.386, 1.71, 77.29, 0.767}, 
 {"COL", "South America", "Colombia", "2020-08-03", 327850., 10199., 10107., 
  11017., 367., 320., 6443.228, 200.441, 198.633, 216.517, 7.213, 6.289, 
  1.16, "", "", "", "", "", "", "", "", 37531., 1.681727*^6, 33.051, 0.738, 
  35420., 0.696, 0.309, 3.2, "tests performed", "", "", "", "", "", "", "", 
  "", "", 87.04, 5.0882884*^7, 44.223, 32.2, 7.646, 4.312, 13254.949, 4.5, 
  124.24, 7.44, 4.7, 13.5, 65.386, 1.71, 77.29, 0.767}, 
 {"COL", "South America", "Colombia", "2020-08-04", 334979., 7129., 9656.286, 
  11315., 298., 320.143, 6583.334, 140.106, 189.775, 222.373, 5.857, 6.292, 
  1.13, "", "", "", "", "", "", "", "", 39170., 1.720897*^6, 33.821, 0.77, 
  36582., 0.719, 0.306, 3.3, "tests performed", "", "", "", "", "", "", "", 
  "", "", 87.04, 5.0882884*^7, 44.223, 32.2, 7.646, 4.312, 13254.949, 4.5, 
  124.24, 7.44, 4.7, 13.5, 65.386, 1.71, 77.29, 0.767}, 
 {"COL", "South America", "Colombia", "2020-08-05", 345714., 10735., 
  9951.286, 11624., 309., 310., 6794.308, 210.975, 195.572, 228.446, 6.073, 
  6.092, 1.13, "", "", "", "", "", "", "", "", 40505., 1.761402*^6, 34.617, 
  0.796, 37789., 0.743, 0.309, 3.2, "tests performed", "", "", "", "", "", 
  "", "", "", "", 87.04, 5.0882884*^7, 44.223, 32.2, 7.646, 4.312, 13254.949, 
  4.5, 124.24, 7.44, 4.7, 13.5, 65.386, 1.71, 77.29, 0.767}, 
 {"COL", "South America", "Colombia", "2020-08-06", 357710., 11996., 
  10241.429, 11939., 315., 304.143, 7030.065, 235.757, 201.275, 234.637, 
  6.191, 5.977, 1.12, "", "", "", "", "", "", "", "", 42674., 1.804076*^6, 
  35.455, 0.839, 38800., 0.763, 0.309, 3.2, "tests performed", "", "", "", 
  "", "", "", "", "", "", 87.04, 5.0882884*^7, 44.223, 32.2, 7.646, 4.312, 
  13254.949, 4.5, 124.24, 7.44, 4.7, 13.5, 65.386, 1.71, 77.29, 0.767}, 
 {"COL", "South America", "Colombia", "2020-08-07", 367204., 9494., 
  10242.286, 12250., 311., 306.429, 7216.651, 186.585, 201.291, 240.749, 
  6.112, 6.022, 1.11, "", "", "", "", "", "", "", "", 43502., 1.847578*^6, 
  36.31, 0.855, 39863., 0.783, 0.308, 3.2, "tests performed", "", "", "", "", 
  "", "", "", "", "", 87.04, 5.0882884*^7, 44.223, 32.2, 7.646, 4.312, 
  13254.949, 4.5, 124.24, 7.44, 4.7, 13.5, 65.386, 1.71, 77.29, 0.767}, 
 {"COL", "South America", "Colombia", "2020-08-08", 376870., 9666., 
  10098.429, 12540., 290., 315.714, 7406.616, 189.966, 198.464, 246.448, 
  5.699, 6.205, 1.11, "", "", "", "", "", "", "", "", 36604., 1.884182*^6, 
  37.03, 0.719, 40020., 0.787, 0.332, 3., "tests performed", "", "", "", "", 
  "", "", "", "", "", 87.04, 5.0882884*^7, 44.223, 32.2, 7.646, 4.312, 
  13254.949, 4.5, 124.24, 7.44, 4.7, 13.5, 65.386, 1.71, 77.29, 0.767}, 
 {"COL", "South America", "Colombia", "2020-08-09", 387481., 10611., 
  9975.714, 12842., 302., 313.143, 7615.154, 208.538, 196.052, 252.383, 
  5.935, 6.154, 1.11, "", "", "", "", "", "", "", "", 34474., 1.918656*^6, 
  37.707, 0.678, 39209., 0.771, 0.311, 3.2, "tests performed", "", "", "", 
  "", "", "", "", "", "", 87.04, 5.0882884*^7, 44.223, 32.2, 7.646, 4.312, 
  13254.949, 4.5, 124.24, 7.44, 4.7, 13.5, 65.386, 1.71, 77.29, 0.767}, 
 {"COL", "South America", "Colombia", "2020-08-10", 397623., 10142., 
  9967.571, 13154., 312., 305.286, 7814.475, 199.32, 195.892, 258.515, 6.132, 
  6., 1.12, "", "", "", "", "", "", "", "", 35386., 1.954042*^6, 38.403, 
  0.695, 38902., 0.765, 0.317, 3.2, "tests performed", "", "", "", "", "", 
  "", "", "", "", 87.04, 5.0882884*^7, 44.223, 32.2, 7.646, 4.312, 13254.949, 
  4.5, 124.24, 7.44, 4.7, 13.5, 65.386, 1.71, 77.29, 0.767}, 
 {"COL", "South America", "Colombia", "2020-08-11", 410453., 12830., 10782., 
  13475., 321., 308.571, 8066.622, 252.148, 211.898, 264.824, 6.309, 6.064, 
  1.12, "", "", "", "", "", "", "", "", 40736., 1.994778*^6, 39.203, 0.801, 
  39126., 0.769, 0.318, 3.1, "tests performed", "", "", "", "", "", "", "", 
  "", "", 87.04, 5.0882884*^7, 44.223, 32.2, 7.646, 4.312, 13254.949, 4.5, 
  124.24, 7.44, 4.7, 13.5, 65.386, 1.71, 77.29, 0.767}, 
 {"COL", "South America", "Colombia", "2020-08-12", 422519., 12066., 
  10972.143, 13837., 362., 316.143, 8303.755, 237.133, 215.635, 271.938, 
  7.114, 6.213, 1.1, "", "", "", "", "", "", "", "", 49411., 2.044189*^6, 
  40.174, 0.971, 40398., 0.794, 0.315, 3.2, "tests performed", "", "", "", 
  "", "", "", "", "", "", 87.04, 5.0882884*^7, 44.223, 32.2, 7.646, 4.312, 
  13254.949, 4.5, 124.24, 7.44, 4.7, 13.5, 65.386, 1.71, 77.29, 0.767}, 
 {"COL", "South America", "Colombia", "2020-08-13", 433805., 11286., 
  10870.714, 14145., 308., 315.143, 8525.558, 221.803, 213.642, 277.991, 
  6.053, 6.193, 1.08, "", "", "", "", "", "", "", "", 43905., 2.088094*^6, 
  41.037, 0.863, 40574., 0.797, 0.315, 3.2, "tests performed", "", "", "", 
  "", "", "", "", "", "", 87.04, 5.0882884*^7, 44.223, 32.2, 7.646, 4.312, 
  13254.949, 4.5, 124.24, 7.44, 4.7, 13.5, 65.386, 1.71, 77.29, 0.767}, 
 {"COL", "South America", "Colombia", "2020-08-14", 445111., 11306., 
  11129.571, 14492., 347., 320.286, 8747.755, 222.197, 218.729, 284.811, 
  6.82, 6.295, 1.07, "", "", "", "", "", "", "", "", 46112., 2.134206*^6, 
  41.943, 0.906, 40947., 0.805, 0.314, 3.2, "tests performed", "", "", "", 
  "", "", "", "", "", "", 87.04, 5.0882884*^7, 44.223, 32.2, 7.646, 4.312, 
  13254.949, 4.5, 124.24, 7.44, 4.7, 13.5, 65.386, 1.71, 77.29, 0.767}, 
 {"COL", "South America", "Colombia", "2020-08-15", 456689., 11578., 
  11402.714, 14810., 318., 324.286, 8975.297, 227.542, 224.097, 291.061, 
  6.25, 6.373, 1.06, "", "", "", "", "", "", "", "", 42841., 2.177047*^6, 
  42.785, 0.842, 41838., 0.822, 0.314, 3.2, "tests performed", "", "", "", 
  "", "", "", "", "", "", 87.04, 5.0882884*^7, 44.223, 32.2, 7.646, 4.312, 
  13254.949, 4.5, 124.24, 7.44, 4.7, 13.5, 65.386, 1.71, 77.29, 0.767}, 
 {"COL", "South America", "Colombia", "2020-08-16", 468332., 11643., 
  11550.143, 15097., 287., 322.143, 9204.117, 228.82, 226.995, 296.701, 5.64, 
  6.331, 1.05, "", "", "", "", "", "", "", "", 40512., 2.217559*^6, 43.582, 
  0.796, 42700., 0.839, 0.31, 3.2, "tests performed", "", "", "", "", "", "", 
  "", "", "", 87.04, 5.0882884*^7, 44.223, 32.2, 7.646, 4.312, 13254.949, 
  4.5, 124.24, 7.44, 4.7, 13.5, 65.386, 1.71, 77.29, 0.767}, 
 {"COL", "South America", "Colombia", "2020-08-17", 476660., 8328., 11291., 
  15372., 275., 316.857, 9367.787, 163.67, 221.902, 302.106, 5.405, 6.227, 
  1.03, "", "", "", "", "", "", "", "", 34263., 2.251822*^6, 44.255, 0.673, 
  42540., 0.836, 0.306, 3.3, "tests performed", "", "", "", "", "", "", "", 
  "", "", 87.04, 5.0882884*^7, 44.223, 32.2, 7.646, 4.312, 13254.949, 4.5, 
  124.24, 7.44, 4.7, 13.5, 65.386, 1.71, 77.29, 0.767}, 
 {"COL", "South America", "Colombia", "2020-08-18", 489122., 12462., 
  11238.429, 15619., 247., 306.286, 9612.702, 244.915, 220.869, 306.96, 
  4.854, 6.019, 1.03, "", "", "", "", "", "", "", "", 39368., 2.29119*^6, 
  45.029, 0.774, 42345., 0.832, 0.31, 3.2, "tests performed", "", "", "", "", 
  "", "", "", "", "", 87.04, 5.0882884*^7, 44.223, 32.2, 7.646, 4.312, 
  13254.949, 4.5, 124.24, 7.44, 4.7, 13.5, 65.386, 1.71, 77.29, 0.767}, 
 {"COL", "South America", "Colombia", "2020-08-19", 502178., 13056., 
  11379.857, 15979., 360., 306., 9869.291, 256.589, 223.648, 314.035, 7.075, 
  6.014, 1.01, "", "", "", "", "", "", "", "", 37933., 2.329123*^6, 45.774, 
  0.745, 40705., 0.8, 0.311, 3.2, "tests performed", "", "", "", "", "", "", 
  "", "", "", 87.04, 5.0882884*^7, 44.223, 32.2, 7.646, 4.312, 13254.949, 
  4.5, 124.24, 7.44, 4.7, 13.5, 65.386, 1.71, 77.29, 0.767}, 
 {"COL", "South America", "Colombia", "2020-08-20", 513719., 11541., 
  11416.286, 16183., 204., 291.143, 10096.106, 226.815, 224.364, 318.044, 
  4.009, 5.722, 0.99, "", "", "", "", "", "", "", "", 37492., 2.366615*^6, 
  46.511, 0.737, 39789., 0.782, 0.313, 3.2, "tests performed", "", "", "", 
  "", "", "", "", "", "", 87.04, 5.0882884*^7, 44.223, 32.2, 7.646, 4.312, 
  13254.949, 4.5, 124.24, 7.44, 4.7, 13.5, 65.386, 1.71, 77.29, 0.767}, 
 {"COL", "South America", "Colombia", "2020-08-21", 522138., 8419., 
  11003.857, 16568., 385., 296.571, 10261.565, 165.458, 216.259, 325.61, 
  7.566, 5.829, 0.97, "", "", "", "", "", "", "", "", 34713., 2.401328*^6, 
  47.193, 0.682, 38160., 0.75, 0.315, 3.2, "tests performed", "", "", "", "", 
  "", "", "", "", "", 87.04, 5.0882884*^7, 44.223, 32.2, 7.646, 4.312, 
  13254.949, 4.5, 124.24, 7.44, 4.7, 13.5, 65.386, 1.71, 77.29, 0.767}, 
 {"COL", "South America", "Colombia", "2020-08-22", 533103., 10965., 
  10916.286, 16968., 400., 308.286, 10477.059, 215.495, 214.537, 333.472, 
  7.861, 6.059, 0.96, "", "", "", "", "", "", "", "", 40620., 2.441948*^6, 
  47.992, 0.798, 37843., 0.744, 0.31, 3.2, "tests performed", "", "", "", "", 
  "", "", "", "", "", 87.04, 5.0882884*^7, 44.223, 32.2, 7.646, 4.312, 
  13254.949, 4.5, 124.24, 7.44, 4.7, 13.5, 65.386, 1.71, 77.29, 0.767}, 
 {"COL", "South America", "Colombia", "2020-08-23", 541139., 8036., 10401., 
  17316., 348., 317., 10634.991, 157.931, 204.411, 340.311, 6.839, 6.23, 
  0.95, "", "", "", "", "", "", "", "", 23879., 2.465827*^6, 48.461, 0.469, 
  35467., 0.697, 0.315, 3.2, "tests performed", "", "", "", "", "", "", "", 
  "", "", 87.04, 5.0882884*^7, 44.223, 32.2, 7.646, 4.312, 13254.949, 4.5, 
  124.24, 7.44, 4.7, 13.5, 65.386, 1.71, 77.29, 0.767}, 
 {"COL", "South America", "Colombia", "2020-08-24", 551688., 10549., 
  10718.286, 17612., 296., 320., 10842.31, 207.319, 210.646, 346.128, 5.817, 
  6.289, 0.95, "", "", "", "", "", "", "", "", 34417., 2.500244*^6, 49.137, 
  0.676, 35489., 0.697, 0.314, 3.2, "tests performed", "", "", "", "", "", 
  "", "", "", "", 87.04, 5.0882884*^7, 44.223, 32.2, 7.646, 4.312, 13254.949, 
  4.5, 124.24, 7.44, 4.7, 13.5, 65.386, 1.71, 77.29, 0.767}, 
 {"COL", "South America", "Colombia", "2020-08-25", 562113., 10425., 
  10427.286, 17889., 277., 324.286, 11047.192, 204.882, 204.927, 351.572, 
  5.444, 6.373, 0.94, "", "", "", "", "", "", "", "", 37039., 2.537283*^6, 
  49.865, 0.728, 35156., 0.691, 0.31, 3.2, "tests performed", "", "", "", "", 
  "", "", "", "", "", 87.04, 5.0882884*^7, 44.223, 32.2, 7.646, 4.312, 
  13254.949, 4.5, 124.24, 7.44, 4.7, 13.5, 65.386, 1.71, 77.29, 0.767}, 
 {"COL", "South America", "Colombia", "2020-08-26", 572243., 10130., 
  10009.286, 18184., 295., 315., 11246.277, 199.085, 196.712, 357.37, 5.798, 
  6.191, 0.92, "", "", "", "", "", "", "", "", 36349., 2.573632*^6, 50.58, 
  0.714, 34930., 0.686, 0.304, 3.3, "tests performed", "", "", "", "", "", 
  "", "", "", "", 87.04, 5.0882884*^7, 44.223, 32.2, 7.646, 4.312, 13254.949, 
  4.5, 124.24, 7.44, 4.7, 13.5, 65.386, 1.71, 77.29, 0.767}, 
 {"COL", "South America", "Colombia", "2020-08-27", 581995., 9752., 9753.714, 
  18467., 283., 326.286, 11437.933, 191.656, 191.689, 362.931, 5.562, 6.412, 
  0.91, "", "", "", "", "", "", "", "", 36990., 2.610622*^6, 51.306, 0.727, 
  34858., 0.685, 0.301, 3.3, "tests performed", "", "", "", "", "", "", "", 
  "", "", 87.04, 5.0882884*^7, 44.223, 32.2, 7.646, 4.312, 13254.949, 4.5, 
  124.24, 7.44, 4.7, 13.5, 65.386, 1.71, 77.29, 0.767}, 
 {"COL", "South America", "Colombia", "2020-08-28", 590492., 8497., 9764.857, 
  18766., 299., 314., 11604.924, 166.991, 191.908, 368.808, 5.876, 6.171, 
  0.9, "", "", "", "", "", "", "", "", 35136., 2.645758*^6, 51.997, 0.691, 
  34919., 0.686, 0.297, 3.4, "tests performed", "", "", "", "", "", "", "", 
  "", "", 87.04, 5.0882884*^7, 44.223, 32.2, 7.646, 4.312, 13254.949, 4.5, 
  124.24, 7.44, 4.7, 13.5, 65.386, 1.71, 77.29, 0.767}, 
 {"COL", "South America", "Colombia", "2020-08-29", 599884., 9392., 9540.143, 
  19063., 297., 299.286, 11789.505, 184.581, 187.492, 374.645, 5.837, 5.882, 
  0.9, "", "", "", "", "", "", "", "", 30398., 2.676156*^6, 52.594, 0.597, 
  33458., 0.658, 0.293, 3.4, "tests performed", "", "", "", "", "", "", "", 
  "", "", 87.04, 5.0882884*^7, 44.223, 32.2, 7.646, 4.312, 13254.949, 4.5, 
  124.24, 7.44, 4.7, 13.5, 65.386, 1.71, 77.29, 0.767}, 
 {"COL", "South America", "Colombia", "2020-08-30", 607904., 8020., 9537.857, 
  19363., 300., 292.429, 11947.122, 157.617, 187.447, 380.541, 5.896, 5.747, 
  0.9, "", "", "", "", "", "", "", "", 30154., 2.70631*^6, 53.187, 0.593, 
  34355., 0.675, 0.287, 3.5, "tests performed", "", "", "", "", "", "", "", 
  "", "", 87.04, 5.0882884*^7, 44.223, 32.2, 7.646, 4.312, 13254.949, 4.5, 
  124.24, 7.44, 4.7, 13.5, 65.386, 1.71, 77.29, 0.767}, 
 {"COL", "South America", "Colombia", "2020-08-31", 615094., 7190., 9058., 
  19662., 299., 292.857, 12088.426, 141.305, 178.017, 386.417, 5.876, 5.756, 
  0.9, "", "", "", "", "", "", "", "", 30552., 2.736862*^6, 53.787, 0.6, 
  33803., 0.664, 0.282, 3.5, "tests performed", "", "", "", "", "", "", "", 
  "", "", 87.04, 5.0882884*^7, 44.223, 32.2, 7.646, 4.312, 13254.949, 4.5, 
  124.24, 7.44, 4.7, 13.5, 65.386, 1.71, 77.29, 0.767}, 
 {"COL", "South America", "Colombia", "2020-09-01", 624026., 8932., 8844.714, 
  20050., 388., 308.714, 12263.967, 175.54, 173.825, 394.042, 7.625, 6.067, 
  0.9, "", "", "", "", "", "", "", "", 30506., 2.767368*^6, 54.387, 0.6, 
  32869., 0.646, 0.273, 3.7, "tests performed", "", "", "", "", "", "", "", 
  "", "", 71.3, 5.0882884*^7, 44.223, 32.2, 7.646, 4.312, 13254.949, 4.5, 
  124.24, 7.44, 4.7, 13.5, 65.386, 1.71, 77.29, 0.767}, 
 {"COL", "South America", "Colombia", "2020-09-02", 633321., 9295., 8725.429, 
  20345., 295., 308.714, 12446.641, 182.674, 171.481, 399.84, 5.798, 6.067, 
  0.9, "", "", "", "", "", "", "", "", 26828., 2.794196*^6, 54.914, 0.527, 
  31509., 0.619, 0.27, 3.7, "tests performed", "", "", "", "", "", "", "", 
  "", "", 71.3, 5.0882884*^7, 44.223, 32.2, 7.646, 4.312, 13254.949, 4.5, 
  124.24, 7.44, 4.7, 13.5, 65.386, 1.71, 77.29, 0.767}, 
 {"COL", "South America", "Colombia", "2020-09-03", 641574., 8253., 8511.286, 
  20618., 273., 307.286, 12608.837, 162.196, 167.272, 405.205, 5.365, 6.039, 
  0.89, "", "", "", "", "", "", "", "", 33897., 2.828093*^6, 55.58, 0.666, 
  31067., 0.611, 0.266, 3.8, "tests performed", "", "", "", "", "", "", "", 
  "", "", 71.3, 5.0882884*^7, 44.223, 32.2, 7.646, 4.312, 13254.949, 4.5, 
  124.24, 7.44, 4.7, 13.5, 65.386, 1.71, 77.29, 0.767}, 
 {"COL", "South America", "Colombia", "2020-09-04", 650063., 8489., 8510.143, 
  20888., 270., 303.143, 12775.671, 166.834, 167.25, 410.511, 5.306, 5.958, 
  0.89, "", "", "", "", "", "", "", "", 35829., 2.863922*^6, 56.285, 0.704, 
  31166., 0.613, 0.262, 3.8, "tests performed", "", "", "", "", "", "", "", 
  "", "", 71.3, 5.0882884*^7, 44.223, 32.2, 7.646, 4.312, 13254.949, 4.5, 
  124.24, 7.44, 4.7, 13.5, 65.386, 1.71, 77.29, 0.767}, 
 {"COL", "South America", "Colombia", "2020-09-05", 658456., 8393., 8367.429, 
  21156., 268., 299., 12940.619, 164.947, 164.445, 415.778, 5.267, 5.876, 
  0.89, "", "", "", "", "", "", "", "", 32010., 2.895932*^6, 56.914, 0.629, 
  31397., 0.617, 0.26, 3.8, "tests performed", "", "", "", "", "", "", "", 
  "", "", 71.3, 5.0882884*^7, 44.223, 32.2, 7.646, 4.312, 13254.949, 4.5, 
  124.24, 7.44, 4.7, 13.5, 65.386, 1.71, 77.29, 0.767}, 
 {"COL", "South America", "Colombia", "2020-09-06", 666521., 8065., 8373.857, 
  21412., 256., 292.714, 13099.12, 158.501, 164.571, 420.809, 5.031, 5.753, 
  0.89, "", "", "", "", "", "", "", "", 27534., 2.923466*^6, 57.455, 0.541, 
  31022., 0.61, 0.263, 3.8, "tests performed", "", "", "", "", "", "", "", 
  "", "", 71.3, 5.0882884*^7, 44.223, 32.2, 7.646, 4.312, 13254.949, 4.5, 
  124.24, 7.44, 4.7, 13.5, 65.386, 1.71, 77.29, 0.767}, 
 {"COL", "South America", "Colombia", "2020-09-07", 671848., 5327., 8107.714, 
  21615., 203., 279., 13203.811, 104.691, 159.341, 424.799, 3.99, 5.483, 
  0.88, "", "", "", "", "", "", "", "", 30532., 2.953998*^6, 58.055, 0.6, 
  31019., 0.61, 0.259, 3.9, "tests performed", "", "", "", "", "", "", "", 
  "", "", 71.3, 5.0882884*^7, 44.223, 32.2, 7.646, 4.312, 13254.949, 4.5, 
  124.24, 7.44, 4.7, 13.5, 65.386, 1.71, 77.29, 0.767}, 
 {"COL", "South America", "Colombia", "2020-09-08", 679513., 7665., 7926.714, 
  21817., 202., 252.429, 13354.451, 150.64, 155.784, 428.769, 3.97, 4.961, 
  0.88, "", "", "", "", "", "", "", "", 32141., 2.986139*^6, 58.687, 0.632, 
  31253., 0.614, 0.257, 3.9, "tests performed", "", "", "", "", "", "", "", 
  "", "", 71.3, 5.0882884*^7, 44.223, 32.2, 7.646, 4.312, 13254.949, 4.5, 
  124.24, 7.44, 4.7, 13.5, 65.386, 1.71, 77.29, 0.767}, 
 {"COL", "South America", "Colombia", "2020-09-09", 686851., 7338., 7647.143, 
  22053., 236., 244., 13498.665, 144.214, 150.289, 433.407, 4.638, 4.795, 
  0.88, "", "", "", "", "", "", "", "", 31714., 3.017853*^6, 59.31, 0.623, 
  31951., 0.628, 0.255, 3.9, "tests performed", "", "", "", "", "", "", "", 
  "", "", 71.3, 5.0882884*^7, 44.223, 32.2, 7.646, 4.312, 13254.949, 4.5, 
  124.24, 7.44, 4.7, 13.5, 65.386, 1.71, 77.29, 0.767}, 
 {"COL", "South America", "Colombia", "2020-09-10", 694664., 7813., 7584.286, 
  22275., 222., 236.714, 13652.214, 153.549, 149.054, 437.77, 4.363, 4.652, 
  0.89, "", "", "", "", "", "", "", "", 33895., 3.051748*^6, 59.976, 0.666, 
  31951., 0.628, 0.255, 3.9, "tests performed", "", "", "", "", "", "", "", 
  "", "", 71.3, 5.0882884*^7, 44.223, 32.2, 7.646, 4.312, 13254.949, 4.5, 
  124.24, 7.44, 4.7, 13.5, 65.386, 1.71, 77.29, 0.767}, 
 {"COL", "South America", "Colombia", "2020-09-11", 702088., 7424., 7432.143, 
  22518., 243., 232.857, 13798.117, 145.904, 146.064, 442.546, 4.776, 4.576, 
  0.89, "", "", "", "", "", "", "", "", 37755., 3.089503*^6, 60.718, 0.742, 
  32226., 0.633, 0.251, 4., "tests performed", "", "", "", "", "", "", "", 
  "", "", 71.3, 5.0882884*^7, 44.223, 32.2, 7.646, 4.312, 13254.949, 4.5, 
  124.24, 7.44, 4.7, 13.5, 65.386, 1.71, 77.29, 0.767}, 
 {"COL", "South America", "Colombia", "2020-09-12", 708964., 6876., 7215.429, 
  22734., 216., 225.429, 13933.251, 135.134, 141.805, 446.791, 4.245, 4.43, 
  0.9, "", "", "", "", "", "", "", "", 32094., 3.121597*^6, 61.349, 0.631, 
  32238., 0.634, 0.246, 4.1, "tests performed", "", "", "", "", "", "", "", 
  "", "", 71.3, 5.0882884*^7, 44.223, 32.2, 7.646, 4.312, 13254.949, 4.5, 
  124.24, 7.44, 4.7, 13.5, 65.386, 1.71, 77.29, 0.767}, 
 {"COL", "South America", "Colombia", "2020-09-13", 716319., 7355., 7114., 
  22924., 190., 216., 14077.799, 144.548, 139.811, 450.525, 3.734, 4.245, 
  0.91, "", "", "", "", "", "", "", "", 31027., 3.152624*^6, 61.958, 0.61, 
  32737., 0.643, 0.242, 4.1, "tests performed", "", "", "", "", "", "", "", 
  "", "", 71.3, 5.0882884*^7, 44.223, 32.2, 7.646, 4.312, 13254.949, 4.5, 
  124.24, 7.44, 4.7, 13.5, 65.386, 1.71, 77.29, 0.767}, 
 {"COL", "South America", "Colombia", "2020-09-14", 721892., 5573., 7149.143, 
  23123., 199., 215.429, 14187.325, 109.526, 140.502, 454.436, 3.911, 4.234, 
  0.91, "", "", "", "", "", "", "", "", 27265., 3.179889*^6, 62.494, 0.536, 
  32270., 0.634, 0.243, 4.1, "tests performed", "", "", "", "", "", "", "", 
  "", "", 71.3, 5.0882884*^7, 44.223, 32.2, 7.646, 4.312, 13254.949, 4.5, 
  124.24, 7.44, 4.7, 13.5, 65.386, 1.71, 77.29, 0.767}, 
 {"COL", "South America", "Colombia", "2020-09-15", 728590., 6698., 7011., 
  23288., 165., 210.143, 14318.96, 131.636, 137.787, 457.678, 3.243, 4.13, 
  0.92, "", "", "", "", "", "", "", "", 21867., 3.201756*^6, 62.924, 0.43, 
  30802., 0.605, 0.242, 4.1, "tests performed", "", "", "", "", "", "", "", 
  "", "", 71.3, 5.0882884*^7, 44.223, 32.2, 7.646, 4.312, 13254.949, 4.5, 
  124.24, 7.44, 4.7, 13.5, 65.386, 1.71, 77.29, 0.767}, 
 {"COL", "South America", "Colombia", "2020-09-16", 736377., 7787., 7075.143, 
  23478., 190., 203.571, 14471.998, 153.038, 139.048, 461.413, 3.734, 4.001, 
  0.93, "", "", "", "", "", "", "", "", 33837., 3.235593*^6, 63.589, 0.665, 
  31106., 0.611, 0.241, 4.1, "tests performed", "", "", "", "", "", "", "", 
  "", "", 71.3, 5.0882884*^7, 44.223, 32.2, 7.646, 4.312, 13254.949, 4.5, 
  124.24, 7.44, 4.7, 13.5, 65.386, 1.71, 77.29, 0.767}, 
 {"COL", "South America", "Colombia", "2020-09-17", 743945., 7568., 7040.143, 
  23665., 187., 198.571, 14620.732, 148.734, 138.36, 465.088, 3.675, 3.903, 
  0.94, "", "", "", "", "", "", "", "", 50955., 3.286548*^6, 64.59, 1.001, 
  33543., 0.659, 0.234, 4.3, "tests performed", "", "", "", "", "", "", "", 
  "", "", 71.3, 5.0882884*^7, 44.223, 32.2, 7.646, 4.312, 13254.949, 4.5, 
  124.24, 7.44, 4.7, 13.5, 65.386, 1.71, 77.29, 0.767}, 
 {"COL", "South America", "Colombia", "2020-09-18", 750471., 6526., 6911.857, 
  23665., 0., 163.857, 14748.987, 128.255, 135.839, 465.088, 0., 3.22, 0.94, 
  "", "", "", "", "", "", "", "", 33692., 3.32024*^6, 65.253, 0.662, 32962., 
  0.648, 0.235, 4.3, "tests performed", "", "", "", "", "", "", "", "", "", 
  71.3, 5.0882884*^7, 44.223, 32.2, 7.646, 4.312, 13254.949, 4.5, 124.24, 
  7.44, 4.7, 13.5, 65.386, 1.71, 77.29, 0.767}, 
 {"COL", "South America", "Colombia", "2020-09-19", 758398., 7927., 7062., 
  24039., 374., 186.429, 14904.776, 155.789, 138.789, 472.438, 7.35, 3.664, 
  0.94, "", "", "", "", "", "", "", "", 32198., 3.352438*^6, 65.885, 0.633, 
  32977., 0.648, 0.237, 4.2, "tests performed", "", "", "", "", "", "", "", 
  "", "", 71.3, 5.0882884*^7, 44.223, 32.2, 7.646, 4.312, 13254.949, 4.5, 
  124.24, 7.44, 4.7, 13.5, 65.386, 1.71, 77.29, 0.767}, 
 {"COL", "South America", "Colombia", "2020-09-20", 765076., 6678., 6965.286, 
  24208., 169., 183.429, 15036.019, 131.243, 136.889, 475.759, 3.321, 3.605, 
  0.94, "", "", "", "", "", "", "", "", 28972., 3.38141*^6, 66.455, 0.569, 
  32684., 0.642, 0.232, 4.3, "tests performed", "", "", "", "", "", "", "", 
  "", "", 71.3, 5.0882884*^7, 44.223, 32.2, 7.646, 4.312, 13254.949, 4.5, 
  124.24, 7.44, 4.7, 13.5, 65.386, 1.71, 77.29, 0.767}, 
 {"COL", "South America", "Colombia", "2020-09-21", 770435., 5359., 6934.714, 
  24397., 189., 182., 15141.339, 105.32, 136.288, 479.474, 3.714, 3.577, 
  0.94, "", "", "", "", "", "", "", "", 30883., 3.412293*^6, 67.062, 0.607, 
  33201., 0.652, 0.233, 4.3, "tests performed", "", "", "", "", "", "", "", 
  "", "", 71.3, 5.0882884*^7, 44.223, 32.2, 7.646, 4.312, 13254.949, 4.5, 
  124.24, 7.44, 4.7, 13.5, 65.386, 1.71, 77.29, 0.767}, 
 {"COL", "South America", "Colombia", "2020-09-22", 777537., 7102., 6992.429, 
  24397., 0., 158.429, 15280.915, 139.575, 137.422, 479.474, 0., 3.114, 0.95, 
  "", "", "", "", "", "", "", "", 35958., 3.448251*^6, 67.768, 0.707, 35214., 
  0.692, 0.225, 4.4, "tests performed", "", "", "", "", "", "", "", "", "", 
  71.3, 5.0882884*^7, 44.223, 32.2, 7.646, 4.312, 13254.949, 4.5, 124.24, 
  7.44, 4.7, 13.5, 65.386, 1.71, 77.29, 0.767}, 
 {"COL", "South America", "Colombia", "2020-09-23", 784268., 6731., 6841.571, 
  24746., 349., 181.143, 15413.199, 132.284, 134.457, 486.332, 6.859, 3.56, 
  0.95, "", "", "", "", "", "", "", "", 38321., 3.486572*^6, 68.522, 0.753, 
  35854., 0.705, 0.227, 4.4, "tests performed", "", "", "", "", "", "", "", 
  "", "", 71.3, 5.0882884*^7, 44.223, 32.2, 7.646, 4.312, 13254.949, 4.5, 
  124.24, 7.44, 4.7, 13.5, 65.386, 1.71, 77.29, 0.767}, 
 {"COL", "South America", "Colombia", "2020-09-24", 790823., 6555., 6696.857, 
  24746., 0., 154.429, 15542.024, 128.825, 131.613, 486.332, 0., 3.035, 0.96, 
  "", "", "", "", "", "", "", "", 35391., 3.521963*^6, 69.217, 0.696, 33631., 
  0.661, 0.227, 4.4, "tests performed", "", "", "", "", "", "", "", "", "", 
  71.3, 5.0882884*^7, 44.223, 32.2, 7.646, 4.312, 13254.949, 4.5, 124.24, 
  7.44, 4.7, 13.5, 65.386, 1.71, 77.29, 0.767}, 
 {"COL", "South America", "Colombia", "2020-09-25", 798317., 7494., 6835.143, 
  25103., 357., 205.429, 15689.303, 147.279, 134.331, 493.349, 7.016, 4.037, 
  0.96, "", "", "", "", "", "", "", "", 36408., 3.558371*^6, 69.933, 0.716, 
  34019., 0.669, 0.22, 4.5, "tests performed", "", "", "", "", "", "", "", 
  "", "", 71.3, 5.0882884*^7, 44.223, 32.2, 7.646, 4.312, 13254.949, 4.5, 
  124.24, 7.44, 4.7, 13.5, 65.386, 1.71, 77.29, 0.767}, 
 {"COL", "South America", "Colombia", "2020-09-26", 806038., 7721., 6805.714, 
  25296., 193., 179.571, 15841.044, 151.741, 133.753, 497.142, 3.793, 3.529, 
  0.96, "", "", "", "", "", "", "", "", 33818., 3.592189*^6, 70.597, 0.665, 
  34250., 0.673, 0.218, 4.6, "tests performed", "", "", "", "", "", "", "", 
  "", "", 71.3, 5.0882884*^7, 44.223, 32.2, 7.646, 4.312, 13254.949, 4.5, 
  124.24, 7.44, 4.7, 13.5, 65.386, 1.71, 77.29, 0.767}, 
 {"COL", "South America", "Colombia", "2020-09-27", 813056., 7018., 6854.286, 
  25488., 192., 182.857, 15978.968, 137.925, 134.707, 500.915, 3.773, 3.594, 
  0.95, "", "", "", "", "", "", "", "", 31669., 3.623858*^6, 71.22, 0.622, 
  34635., 0.681, 0.218, 4.6, "tests performed", "", "", "", "", "", "", "", 
  "", "", 71.3, 5.0882884*^7, 44.223, 32.2, 7.646, 4.312, 13254.949, 4.5, 
  124.24, 7.44, 4.7, 13.5, 65.386, 1.71, 77.29, 0.767}, 
 {"COL", "South America", "Colombia", "2020-09-28", 818203., 5147., 6824., 
  25641., 153., 177.714, 16080.122, 101.154, 134.112, 503.922, 3.007, 3.493, 
  0.94, "", "", "", "", "", "", "", "", 31181., 3.655039*^6, 71.832, 0.613, 
  34678., 0.682, 0.214, 4.7, "tests performed", "", "", "", "", "", "", "", 
  "", "", 71.3, 5.0882884*^7, 44.223, 32.2, 7.646, 4.312, 13254.949, 4.5, 
  124.24, 7.44, 4.7, 13.5, 65.386, 1.71, 77.29, 0.767}, 
 {"COL", "South America", "Colombia", "2020-09-29", 824042., 5839., 6643.571, 
  25828., 187., 204.429, 16194.876, 114.754, 130.566, 507.597, 3.675, 4.018, 
  0.94, "", "", "", "", "", "", "", "", 34342., 3.689381*^6, 72.507, 0.675, 
  34447., 0.677, 0.212, 4.7, "tests performed", "", "", "", "", "", "", "", 
  "", "", 71.3, 5.0882884*^7, 44.223, 32.2, 7.646, 4.312, 13254.949, 4.5, 
  124.24, 7.44, 4.7, 13.5, 65.386, 1.71, 77.29, 0.767}, 
 {"COL", "South America", "Colombia", "2020-09-30", 829679., 5637., 6487.286, 
  25998., 170., 178.857, 16305.66, 110.784, 127.494, 510.938, 3.341, 3.515, 
  0.94, "", "", "", "", "", "", "", "", 35081., 3.724462*^6, 73.197, 0.689, 
  33984., 0.668, 0.207, 4.8, "tests performed", "", "", "", "", "", "", "", 
  "", "", 71.3, 5.0882884*^7, 44.223, 32.2, 7.646, 4.312, 13254.949, 4.5, 
  124.24, 7.44, 4.7, 13.5, 65.386, 1.71, 77.29, 0.767}, 
 {"COL", "South America", "Colombia", "2020-10-01", 835339., 5660., 6359.429, 
  26196., 198., 207.143, 16416.896, 111.236, 124.982, 514.829, 3.891, 4.071, 
  0.96, "", "", "", "", "", "", "", "", 38186., 3.762648*^6, 73.947, 0.75, 
  34384., 0.676, 0.207, 4.8, "tests performed", "", "", "", "", "", "", "", 
  "", "", 71.3, 5.0882884*^7, 44.223, 32.2, 7.646, 4.312, 13254.949, 4.5, 
  124.24, 7.44, 4.7, 13.5, 65.386, 1.71, 77.29, 0.767}, 
 {"COL", "South America", "Colombia", "2020-10-02", 841532., 6193., 6173.571, 
  26397., 201., 184.857, 16538.607, 121.711, 121.329, 518.78, 3.95, 3.633, 
  0.98, "", "", "", "", "", "", "", "", 42138., 3.804786*^6, 74.775, 0.828, 
  35202., 0.692, 0.208, 4.8, "tests performed", "", "", "", "", "", "", "", 
  "", "", 71.3, 5.0882884*^7, 44.223, 32.2, 7.646, 4.312, 13254.949, 4.5, 
  124.24, 7.44, 4.7, 13.5, 65.386, 1.71, 77.29, 0.767}, 
 {"COL", "South America", "Colombia", "2020-10-03", 848147., 6615., 6015.571, 
  26556., 159., 180., 16668.611, 130.004, 118.224, 521.904, 3.125, 3.538, 
  1.01, "", "", "", "", "", "", "", "", 42625., 3.847411*^6, 75.613, 0.838, 
  36460., 0.717, 0.205, 4.9, "tests performed", "", "", "", "", "", "", "", 
  "", "", 71.3, 5.0882884*^7, 44.223, 32.2, 7.646, 4.312, 13254.949, 4.5, 
  124.24, 7.44, 4.7, 13.5, 65.386, 1.71, 77.29, 0.767}, 
 {"COL", "South America", "Colombia", "2020-10-04", 855052., 6905., 5999.429, 
  26712., 156., 174.857, 16804.315, 135.704, 117.907, 524.97, 3.066, 3.436, 
  1.04, "", "", "", "", "", "", "", "", 32335., 3.879746*^6, 76.249, 0.635, 
  36555., 0.718, 0.204, 4.9, "tests performed", "", "", "", "", "", "", "", 
  "", "", 71.3, 5.0882884*^7, 44.223, 32.2, 7.646, 4.312, 13254.949, 4.5, 
  124.24, 7.44, 4.7, 13.5, 65.386, 1.71, 77.29, 0.767}, 
 {"COL", "South America", "Colombia", "2020-10-05", 862158., 7106., 6279.286, 
  26844., 132., 171.857, 16943.969, 139.654, 123.407, 527.564, 2.594, 3.378, 
  1.07, "", "", "", "", "", "", "", "", 35729., 3.915475*^6, 76.951, 0.702, 
  37205., 0.731, 0.207, 4.8, "tests performed", "", "", "", "", "", "", "", 
  "", "", 71.3, 5.0882884*^7, 44.223, 32.2, 7.646, 4.312, 13254.949, 4.5, 
  124.24, 7.44, 4.7, 13.5, 65.386, 1.71, 77.29, 0.767}, 
 {"COL", "South America", "Colombia", "2020-10-06", 869808., 7650., 6538., 
  27017., 173., 169.857, 17094.314, 150.345, 128.491, 530.964, 3.4, 3.338, 
  1.09, "", "", "", "", "", "", "", "", 37350., 3.952825*^6, 77.685, 0.734, 
  37635., 0.74, 0.212, 4.7, "tests performed", "", "", "", "", "", "", "", 
  "", "", 71.3, 5.0882884*^7, 44.223, 32.2, 7.646, 4.312, 13254.949, 4.5, 
  124.24, 7.44, 4.7, 13.5, 65.386, 1.71, 77.29, 0.767}, 
 {"COL", "South America", "Colombia", "2020-10-07", 877684., 7876., 6857.857, 
  27180., 163., 168.857, 17249.101, 154.787, 134.777, 534.168, 3.203, 3.319, 
  1.09, "", "", "", "", "", "", "", "", 37346., 3.990171*^6, 78.419, 0.734, 
  37958., 0.746, 0.212, 4.7, "tests performed", "", "", "", "", "", "", "", 
  "", "", 71.3, 5.0882884*^7, 44.223, 32.2, 7.646, 4.312, 13254.949, 4.5, 
  124.24, 7.44, 4.7, 13.5, 65.386, 1.71, 77.29, 0.767}, 
 {"COL", "South America", "Colombia", "2020-10-08", 886179., 8495., 7262.857, 
  27180., 0., 140.571, 17416.053, 166.952, 142.737, 534.168, 0., 2.763, 1.09, 
  "", "", "", "", "", "", "", "", 42048., 4.032219*^6, 79.245, 0.826, 38510., 
  0.757, 0.209, 4.8, "tests performed", "", "", "", "", "", "", "", "", "", 
  71.3, 5.0882884*^7, 44.223, 32.2, 7.646, 4.312, 13254.949, 4.5, 124.24, 
  7.44, 4.7, 13.5, 65.386, 1.71, 77.29, 0.767}, 
 {"COL", "South America", "Colombia", "2020-10-09", 894300., 8121., 7538.286, 
  27495., 315., 156.857, 17575.655, 159.602, 148.15, 540.359, 6.191, 3.083, 
  1.08, "", "", "", "", "", "", "", "", 49472., 4.081691*^6, 80.217, 0.972, 
  39558., 0.777, 0.208, 4.8, "tests performed", "", "", "", "", "", "", "", 
  "", "", 71.3, 5.0882884*^7, 44.223, 32.2, 7.646, 4.312, 13254.949, 4.5, 
  124.24, 7.44, 4.7, 13.5, 65.386, 1.71, 77.29, 0.767}, 
 {"COL", "South America", "Colombia", "2020-10-10", 902747., 8447., 7800., 
  27660., 165., 157.714, 17741.663, 166.009, 153.293, 543.601, 3.243, 3.1, 
  1.07, "", "", "", "", "", "", "", "", 44248., 4.125939*^6, 81.087, 0.87, 
  39790., 0.782, 0.206, 4.9, "tests performed", "", "", "", "", "", "", "", 
  "", "", 71.3, 5.0882884*^7, 44.223, 32.2, 7.646, 4.312, 13254.949, 4.5, 
  124.24, 7.44, 4.7, 13.5, 65.386, 1.71, 77.29, 0.767}, 
 {"COL", "South America", "Colombia", "2020-10-11", 911316., 8569., 8037.714, 
  27834., 174., 160.286, 17910.07, 168.406, 157.965, 547.021, 3.42, 3.15, 
  1.05, "", "", "", "", "", "", "", "", 32130., 4.158069*^6, 81.718, 0.631, 
  39760., 0.781, 0.207, 4.8, "tests performed", "", "", "", "", "", "", "", 
  "", "", 71.3, 5.0882884*^7, 44.223, 32.2, 7.646, 4.312, 13254.949, 4.5, 
  124.24, 7.44, 4.7, 13.5, 65.386, 1.71, 77.29, 0.767}, 
 {"COL", "South America", "Colombia", "2020-10-12", 919084., 7768., 8132.286, 
  27985., 151., 163., 18062.734, 152.664, 159.824, 549.988, 2.968, 3.203, 
  1.03, "", "", "", "", "", "", "", "", 28290., 4.186359*^6, 82.274, 0.556, 
  38698., 0.761, 0.203, 4.9, "tests performed", "", "", "", "", "", "", "", 
  "", "", 71.3, 5.0882884*^7, 44.223, 32.2, 7.646, 4.312, 13254.949, 4.5, 
  124.24, 7.44, 4.7, 13.5, 65.386, 1.71, 77.29, 0.767}, 
 {"COL", "South America", "Colombia", "2020-10-13", 924098., 5014., 7755.714, 
  28141., 156., 160.571, 18161.274, 98.54, 152.423, 553.054, 3.066, 3.156, 
  1., "", "", "", "", "", "", "", "", 32583., 4.218942*^6, 82.915, 0.64, 
  38017., 0.747, 0.203, 4.9, "tests performed", "", "", "", "", "", "", "", 
  "", "", 71.3, 5.0882884*^7, 44.223, 32.2, 7.646, 4.312, 13254.949, 4.5, 
  124.24, 7.44, 4.7, 13.5, 65.386, 1.71, 77.29, 0.767}, 
 {"COL", "South America", "Colombia", "2020-10-14", 930159., 6061., 7496.429, 
  28306., 165., 160.857, 18280.391, 119.117, 147.327, 556.297, 3.243, 3.161, 
  0.99, "", "", "", "", "", "", "", "", 35777., 4.254719*^6, 83.618, 0.703, 
  37793., 0.743, 0.202, 5., "tests performed", "", "", "", "", "", "", "", 
  "", "", 71.3, 5.0882884*^7, 44.223, 32.2, 7.646, 4.312, 13254.949, 4.5, 
  124.24, 7.44, 4.7, 13.5, 65.386, 1.71, 77.29, 0.767}, 
 {"COL", "South America", "Colombia", "2020-10-15", 936982., 6823., 7257.571, 
  28457., 151., 182.429, 18414.483, 134.092, 142.633, 559.265, 2.968, 3.585, 
  1., "", "", "", "", "", "", "", "", 43426., 4.298145*^6, 84.471, 0.853, 
  37989., 0.747, 0.202, 5., "tests performed", "", "", "", "", "", "", "", 
  "", "", 71.3, 5.0882884*^7, 44.223, 32.2, 7.646, 4.312, 13254.949, 4.5, 
  124.24, 7.44, 4.7, 13.5, 65.386, 1.71, 77.29, 0.767}, 
 {"COL", "South America", "Colombia", "2020-10-16", 945354., 8372., 7293.429, 
  28616., 159., 160.143, 18579.018, 164.535, 143.338, 562.39, 3.125, 3.147, 
  1.01, "", "", "", "", "", "", "", "", 43013., 4.341158*^6, 85.317, 0.845, 
  37067., 0.728, 0.202, 5., "tests performed", "", "", "", "", "", "", "", 
  "", "", 71.3, 5.0882884*^7, 44.223, 32.2, 7.646, 4.312, 13254.949, 4.5, 
  124.24, 7.44, 4.7, 13.5, 65.386, 1.71, 77.29, 0.767}, 
 {"COL", "South America", "Colombia", "2020-10-17", 952371., 7017., 7089.143, 
  28803., 187., 163.286, 18716.923, 137.905, 139.323, 566.065, 3.675, 3.209, 
  1.02, "", "", "", "", "", "", "", "", 43801., 4.384959*^6, 86.177, 0.861, 
  37003., 0.727, 0.205, 4.9, "tests performed", "", "", "", "", "", "", "", 
  "", "", 71.3, 5.0882884*^7, 44.223, 32.2, 7.646, 4.312, 13254.949, 4.5, 
  124.24, 7.44, 4.7, 13.5, 65.386, 1.71, 77.29, 0.767}, 
 {"COL", "South America", "Colombia", "2020-10-18", 959572., 7201., 6893.714, 
  28970., 167., 162.286, 18858.444, 141.521, 135.482, 569.347, 3.282, 3.189, 
  1.03, "", "", "", "", "", "", "", "", 31880., 4.416839*^6, 86.804, 0.627, 
  36967., 0.727, 0.205, 4.9, "tests performed", "", "", "", "", "", "", "", 
  "", "", 71.3, 5.0882884*^7, 44.223, 32.2, 7.646, 4.312, 13254.949, 4.5, 
  124.24, 7.44, 4.7, 13.5, 65.386, 1.71, 77.29, 0.767}, 
 {"COL", "South America", "Colombia", "2020-10-19", 965883., 6311., 6685.571, 
  29102., 132., 159.571, 18982.474, 124.03, 131.391, 571.941, 2.594, 3.136, 
  1.05, "", "", "", "", "", "", "", "", 33429., 4.450268*^6, 87.461, 0.657, 
  37701., 0.741, 0.206, 4.9, "tests performed", "", "", "", "", "", "", "", 
  "", "", 65.74, 5.0882884*^7, 44.223, 32.2, 7.646, 4.312, 13254.949, 4.5, 
  124.24, 7.44, 4.7, 13.5, 65.386, 1.71, 77.29, 0.767}, 
 {"COL", "South America", "Colombia", "2020-10-20", 974139., 8256., 7148.714, 
  29272., 170., 161.571, 19144.729, 162.255, 140.493, 575.282, 3.341, 3.175, 
  1.07, "", "", "", "", "", "", "", "", 49556., 4.499824*^6, 88.435, 0.974, 
  40126., 0.789, 0.206, 4.9, "tests performed", "", "", "", "", "", "", "", 
  "", "", 65.74, 5.0882884*^7, 44.223, 32.2, 7.646, 4.312, 13254.949, 4.5, 
  124.24, 7.44, 4.7, 13.5, 65.386, 1.71, 77.29, 0.767}, 
 {"COL", "South America", "Colombia", "2020-10-21", 981700., 7561., 7363., 
  29464., 192., 165.429, 19293.325, 148.596, 144.705, 579.055, 3.773, 3.251, 
  1.08, "", "", "", "", "", "", "", "", 47064., 4.546888*^6, 89.36, 0.925, 
  41738., 0.82, 0.205, 4.9, "tests performed", "", "", "", "", "", "", "", 
  "", "", 65.74, 5.0882884*^7, 44.223, 32.2, 7.646, 4.312, 13254.949, 4.5, 
  124.24, 7.44, 4.7, 13.5, 65.386, 1.71, 77.29, 0.767}, 
 {"COL", "South America", "Colombia", "2020-10-22", 990373., 8673., 7627.286, 
  29637., 173., 168.571, 19463.775, 170.45, 149.899, 582.455, 3.4, 3.313, 
  1.08, "", "", "", "", "", "", "", "", 51398., 4.598286*^6, 90.37, 1.01, 
  42877., 0.843, 0.206, 4.9, "tests performed", "", "", "", "", "", "", "", 
  "", "", 65.74, 5.0882884*^7, 44.223, 32.2, 7.646, 4.312, 13254.949, 4.5, 
  124.24, 7.44, 4.7, 13.5, 65.386, 1.71, 77.29, 0.767}, 
 {"COL", "South America", "Colombia", "2020-10-23", 998942., 8569., 7655.429, 
  29802., 165., 169.429, 19632.181, 168.406, 150.452, 585.698, 3.243, 3.33, 
  1.09, "", "", "", "", "", "", "", "", 52549., 4.650835*^6, 91.403, 1.033, 
  44240., 0.869, 0.204, 4.9, "tests performed", "", "", "", "", "", "", "", 
  "", "", 65.74, 5.0882884*^7, 44.223, 32.2, 7.646, 4.312, 13254.949, 4.5, 
  124.24, 7.44, 4.7, 13.5, 65.386, 1.71, 77.29, 0.767}, 
 {"COL", "South America", "Colombia", "2020-10-24", 1.007711*^6, 8769., 
  7905.714, 30000., 198., 171., 19804.518, 172.337, 155.371, 589.589, 3.891, 
  3.361, 1.1, "", "", "", "", "", "", "", "", 50236., 4.701071*^6, 92.39, 
  0.987, 45159., 0.888, 0.2, 5., "tests performed", "", "", "", "", "", "", 
  "", "", "", 65.74, 5.0882884*^7, 44.223, 32.2, 7.646, 4.312, 13254.949, 
  4.5, 124.24, 7.44, 4.7, 13.5, 65.386, 1.71, 77.29, 0.767}, 
 {"COL", "South America", "Colombia", "2020-10-25", 1.015885*^6, 8174., 
  8044.714, 30154., 154., 169.143, 19965.162, 160.643, 158.103, 592.616, 
  3.027, 3.324, 1.11, "", "", "", "", "", "", "", "", 32831., 4.733902*^6, 
  93.035, 0.645, 45295., 0.89, 0.2, 5., "tests performed", "", "", "", "", 
  "", "", "", "", "", 65.74, 5.0882884*^7, 44.223, 32.2, 7.646, 4.312, 
  13254.949, 4.5, 124.24, 7.44, 4.7, 13.5, 65.386, 1.71, 77.29, 0.767}, 
 {"COL", "South America", "Colombia", "2020-10-26", 1.025052*^6, 9167., 
  8452.714, 30348., 194., 178., 20145.32, 180.159, 166.121, 596.428, 3.813, 
  3.498, 1.12, "", "", "", "", "", "", "", "", 37819., 4.771721*^6, 93.779, 
  0.743, 45922., 0.903, 0.198, 5.1, "tests performed", "", "", "", "", "", 
  "", "", "", "", 65.74, 5.0882884*^7, 44.223, 32.2, 7.646, 4.312, 13254.949, 
  4.5, 124.24, 7.44, 4.7, 13.5, 65.386, 1.71, 77.29, 0.767}, 
 {"COL", "South America", "Colombia", "2020-10-27", 1.033218*^6, 8166., 
  8439.857, 30565., 217., 184.714, 20305.807, 160.486, 165.868, 600.693, 
  4.265, 3.63, 1.12, "", "", "", "", "", "", "", "", 48314., 4.820035*^6, 
  94.728, 0.95, 45744., 0.899, 0.199, 5., "tests performed", "", "", "", "", 
  "", "", "", "", "", 65.74, 5.0882884*^7, 44.223, 32.2, 7.646, 4.312, 
  13254.949, 4.5, 124.24, 7.44, 4.7, 13.5, 65.386, 1.71, 77.29, 0.767}, 
 {"COL", "South America", "Colombia", "2020-10-28", 1.041935*^6, 8717., 
  8605., 30753., 188., 184.143, 20477.122, 171.315, 169.114, 604.388, 3.695, 
  3.619, 1.11, "", "", "", "", "", "", "", "", 49004., 4.869039*^6, 95.691, 
  0.963, 46022., 0.904, 0.198, 5.1, "tests performed", "", "", "", "", "", 
  "", "", "", "", 65.74, 5.0882884*^7, 44.223, 32.2, 7.646, 4.312, 13254.949, 
  4.5, 124.24, 7.44, 4.7, 13.5, 65.386, 1.71, 77.29, 0.767}, 
 {"COL", "South America", "Colombia", "2020-10-29", 1.053122*^6, 11187., 
  8964.143, 30926., 173., 184.143, 20696.979, 219.858, 176.172, 607.788, 3.4, 
  3.619, 1.11, "", "", "", "", "", "", "", "", 53229., 4.922268*^6, 96.737, 
  1.046, 46283., 0.91, 0.194, 5.2, "tests performed", "", "", "", "", "", "", 
  "", "", "", 65.74, 5.0882884*^7, 44.223, 32.2, 7.646, 4.312, 13254.949, 
  4.5, 124.24, 7.44, 4.7, 13.5, 65.386, 1.71, 77.29, 0.767}, 
 {"COL", "South America", "Colombia", "2020-10-30", 1.063151*^6, 10029., 
  9172.714, 31135., 209., 190.429, 20894.079, 197.1, 180.271, 611.895, 4.107, 
  3.742, 1.1, "", "", "", "", "", "", "", "", 51137., 4.973405*^6, 97.742, 
  1.005, 46081., 0.906, 0.192, 5.2, "tests performed", "", "", "", "", "", 
  "", "", "", "", 65.74, 5.0882884*^7, 44.223, 32.2, 7.646, 4.312, 13254.949, 
  4.5, 124.24, 7.44, 4.7, 13.5, 65.386, 1.71, 77.29, 0.767}, 
 {"COL", "South America", "Colombia", "2020-10-31", 1.074184*^6, 11033., 
  9496.143, 31314., 179., 187.714, 21110.91, 216.831, 186.627, 615.413, 
  3.518, 3.689, 1.09, "", "", "", "", "", "", "", "", 57051., 5.030456*^6, 
  98.863, 1.121, 47055., 0.925, 0.193, 5.2, "tests performed", "", "", "", 
  "", "", "", "", "", "", 65.74, 5.0882884*^7, 44.223, 32.2, 7.646, 4.312, 
  13254.949, 4.5, 124.24, 7.44, 4.7, 13.5, 65.386, 1.71, 77.29, 0.767}, 
 {"COL", "South America", "Colombia", "2020-11-01", 1.083321*^6, 9137., 
  9633.714, 31515., 201., 194.429, 21290.48, 179.569, 189.331, 619.363, 3.95, 
  3.821, 1.06, "", "", "", "", "", "", "", "", 45575., 5.076031*^6, 99.759, 
  0.896, 48876., 0.961, 0.19, 5.3, "tests performed", "", "", "", "", "", "", 
  "", "", "", 65.74, 5.0882884*^7, 44.223, 32.2, 7.646, 4.312, 13254.949, 
  4.5, 124.24, 7.44, 4.7, 13.5, 65.386, 1.71, 77.29, 0.767}, 
 {"COL", "South America", "Colombia", "2020-11-02", 1.093256*^6, 9935., 
  9743.429, 31653., 138., 186.429, 21485.732, 195.252, 191.487, 622.076, 
  2.712, 3.664, 1.04, "", "", "", "", "", "", "", "", 30955., 5.106986*^6, 
  100.367, 0.608, 47895., 0.941, 0.191, 5.2, "tests performed", "", "", "", 
  "", "", "", "", "", "", 65.74, 5.0882884*^7, 44.223, 32.2, 7.646, 4.312, 
  13254.949, 4.5, 124.24, 7.44, 4.7, 13.5, 65.386, 1.71, 77.29, 0.767}, 
 {"COL", "South America", "Colombia", "2020-11-03", 1.099392*^6, 6136., 
  9453.429, 31847., 194., 183.143, 21606.322, 120.591, 185.788, 625.888, 
  3.813, 3.599, 1.01, "", "", "", "", "", "", "", "", 38051., 5.145037*^6, 
  101.115, 0.748, 46429., 0.912, 0.191, 5.2, "tests performed", "", "", "", 
  "", "", "", "", "", "", 65.74, 5.0882884*^7, 44.223, 32.2, 7.646, 4.312, 
  13254.949, 4.5, 124.24, 7.44, 4.7, 13.5, 65.386, 1.71, 77.29, 0.767}, 
 {"COL", "South America", "Colombia", "2020-11-04", 1.108086*^6, 8694., 
  9450.143, 32013., 166., 180., 21777.185, 170.863, 185.723, 629.151, 3.262, 
  3.538, 0.99, "", "", "", "", "", "", "", "", 50685., 5.195722*^6, 102.111, 
  0.996, 46669., 0.917, 0.192, 5.2, "tests performed", "", "", "", "", "", 
  "", "", "", "", 65.74, 5.0882884*^7, 44.223, 32.2, 7.646, 4.312, 13254.949, 
  4.5, 124.24, 7.44, 4.7, 13.5, 65.386, 1.71, 77.29, 0.767}, 
 {"COL", "South America", "Colombia", "2020-11-05", 1.117977*^6, 9891., 
  9265., 32209., 196., 183.286, 21971.573, 194.388, 182.085, 633.003, 3.852, 
  3.602, 0.98, "", "", "", "", "", "", "", "", 42835., 5.238557*^6, 102.953, 
  0.842, 45184., 0.888, 0.194, 5.2, "tests performed", "", "", "", "", "", 
  "", "", "", "", 65.74, 5.0882884*^7, 44.223, 32.2, 7.646, 4.312, 13254.949, 
  4.5, 124.24, 7.44, 4.7, 13.5, 65.386, 1.71, 77.29, 0.767}, 
 {"COL", "South America", "Colombia", "2020-11-06", 1.127733*^6, 9756., 
  9226., 32405., 196., 181.429, 22163.307, 191.734, 181.318, 636.855, 3.852, 
  3.566, 0.97, "", "", "", "", "", "", "", "", 62426., 5.300983*^6, 104.18, 
  1.227, 46797., 0.92, 0.194, 5.2, "tests performed", "", "", "", "", "", "", 
  "", "", "", 65.74, 5.0882884*^7, 44.223, 32.2, 7.646, 4.312, 13254.949, 
  4.5, 124.24, 7.44, 4.7, 13.5, 65.386, 1.71, 77.29, 0.767}, 
 {"COL", "South America", "Colombia", "2020-11-07", 1.136447*^6, 8714., 
  8894.714, 32595., 190., 183., 22334.563, 171.256, 174.808, 640.589, 3.734, 
  3.596, 0.95, "", "", "", "", "", "", "", "", 48532., 5.349515*^6, 105.134, 
  0.954, 45580., 0.896, 0.195, 5.1, "tests performed", "", "", "", "", "", 
  "", "", "", "", 65.74, 5.0882884*^7, 44.223, 32.2, 7.646, 4.312, 13254.949, 
  4.5, 124.24, 7.44, 4.7, 13.5, 65.386, 1.71, 77.29, 0.767}, 
 {"COL", "South America", "Colombia", "2020-11-08", 1.143887*^6, 7440., 
  8652.286, 32791., 196., 182.286, 22480.782, 146.218, 170.043, 644.441, 
  3.852, 3.582, 0.94, "", "", "", "", "", "", "", "", 32807., 5.382322*^6, 
  105.779, 0.645, 43756., 0.86, 0.197, 5.1, "tests performed", "", "", "", 
  "", "", "", "", "", "", 65.74, 5.0882884*^7, 44.223, 32.2, 7.646, 4.312, 
  13254.949, 4.5, 124.24, 7.44, 4.7, 13.5, 65.386, 1.71, 77.29, 0.767}, 
 {"COL", "South America", "Colombia", "2020-11-09", 1.149064*^6, 5177., 
  7972.571, 32974., 183., 188.714, 22582.525, 101.743, 156.685, 648.037, 
  3.596, 3.709, 0.93, "", "", "", "", "", "", "", "", 48464., 5.430786*^6, 
  106.731, 0.952, 46257., 0.909, 0.195, 5.1, "tests performed", "", "", "", 
  "", "", "", "", "", "", 65.74, 5.0882884*^7, 44.223, 32.2, 7.646, 4.312, 
  13254.949, 4.5, 124.24, 7.44, 4.7, 13.5, 65.386, 1.71, 77.29, 0.767}, 
 {"COL", "South America", "Colombia", "2020-11-10", 1.155356*^6, 6292., 
  7994.857, 33128., 154., 183., 22706.182, 123.657, 157.123, 651.064, 3.027, 
  3.596, 0.95, "", "", "", "", "", "", "", "", 49316., 5.480102*^6, 107.7, 
  0.969, 47866., 0.941, 0.192, 5.2, "tests performed", "", "", "", "", "", 
  "", "", "", "", 65.74, 5.0882884*^7, 44.223, 32.2, 7.646, 4.312, 13254.949, 
  4.5, 124.24, 7.44, 4.7, 13.5, 65.386, 1.71, 77.29, 0.767}, 
 {"COL", "South America", "Colombia", "2020-11-11", 1.165326*^6, 9970., 
  8177.143, 33312., 184., 185.571, 22902.122, 195.94, 160.705, 654.68, 3.616, 
  3.647, 0.96, "", "", "", "", "", "", "", "", 48623., 5.528725*^6, 108.656, 
  0.956, 47572., 0.935, 0.189, 5.3, "tests performed", "", "", "", "", "", 
  "", "", "", "", 65.74, 5.0882884*^7, 44.223, 32.2, 7.646, 4.312, 13254.949, 
  4.5, 124.24, 7.44, 4.7, 13.5, 65.386, 1.71, 77.29, 0.767}, 
 {"COL", "South America", "Colombia", "2020-11-12", 1.174012*^6, 8686., 
  8005., 33491., 179., 183.143, 23072.827, 170.706, 157.322, 658.198, 3.518, 
  3.599, 0.96, "", "", "", "", "", "", "", "", 52784., 5.581509*^6, 109.693, 
  1.037, 48993., 0.963, 0.188, 5.3, "tests performed", "", "", "", "", "", 
  "", "", "", "", 65.74, 5.0882884*^7, 44.223, 32.2, 7.646, 4.312, 13254.949, 
  4.5, 124.24, 7.44, 4.7, 13.5, 65.386, 1.71, 77.29, 0.767}, 
 {"COL", "South America", "Colombia", "2020-11-13", 1.182697*^6, 8685., 
  7852., 33669., 178., 180.571, 23243.513, 170.686, 154.315, 661.696, 3.498, 
  3.549, 0.95, "", "", "", "", "", "", "", "", 50500., 5.632009*^6, 110.686, 
  0.992, 47289., 0.929, 0.188, 5.3, "tests performed", "", "", "", "", "", 
  "", "", "", "", 65.74, 5.0882884*^7, 44.223, 32.2, 7.646, 4.312, 13254.949, 
  4.5, 124.24, 7.44, 4.7, 13.5, 65.386, 1.71, 77.29, 0.767}, 
 {"COL", "South America", "Colombia", "2020-11-14", 1.191634*^6, 8937., 
  7883.857, 33829., 160., 176.286, 23419.152, 175.639, 154.941, 664.84, 
  3.144, 3.465, 0.95, "", "", "", "", "", "", "", "", 55026., 5.687035*^6, 
  111.767, 1.081, 48217., 0.948, 0.187, 5.3, "tests performed", "", "", "", 
  "", "", "", "", "", "", 65.74, 5.0882884*^7, 44.223, 32.2, 7.646, 4.312, 
  13254.949, 4.5, 124.24, 7.44, 4.7, 13.5, 65.386, 1.71, 77.29, 0.767}, 
 {"COL", "South America", "Colombia", "2020-11-15", 1.198746*^6, 7112., 
  7837., 34031., 202., 177.143, 23558.924, 139.772, 154.02, 668.81, 3.97, 
  3.481, 0.94, "", "", "", "", "", "", "", "", 26349., 5.713384*^6, 112.285, 
  0.518, 47295., 0.929, 0.186, 5.4, "tests performed", "", "", "", "", "", 
  "", "", "", "", 65.74, 5.0882884*^7, 44.223, 32.2, 7.646, 4.312, 13254.949, 
  4.5, 124.24, 7.44, 4.7, 13.5, 65.386, 1.71, 77.29, 0.767}, 
 {"COL", "South America", "Colombia", "2020-11-16", 1.205217*^6, 6471., 
  8021.857, 34223., 192., 178.429, 23686.098, 127.174, 157.653, 672.584, 
  3.773, 3.507, 0.93, "", "", "", "", "", "", "", "", 31868., 5.745252*^6, 
  112.911, 0.626, 44924., 0.883, 0.187, 5.3, "tests performed", "", "", "", 
  "", "", "", "", "", "", 65.74, 5.0882884*^7, 44.223, 32.2, 7.646, 4.312, 
  13254.949, 4.5, 124.24, 7.44, 4.7, 13.5, 65.386, 1.71, 77.29, 0.767}, 
 {"COL", "South America", "Colombia", "2020-11-17", 1.211128*^6, 5911., 
  7967.429, 34381., 158., 179., 23802.267, 116.169, 156.584, 675.689, 3.105, 
  3.518, 0.93, "", "", "", "", "", "", "", "", 37790., 5.783042*^6, 113.654, 
  0.743, 43277., 0.851, 0.187, 5.3, "tests performed", "", "", "", "", "", 
  "", "", "", "", 65.74, 5.0882884*^7, 44.223, 32.2, 7.646, 4.312, 13254.949, 
  4.5, 124.24, 7.44, 4.7, 13.5, 65.386, 1.71, 77.29, 0.767}, 
 {"COL", "South America", "Colombia", "2020-11-18", 1.218003*^6, 6875., 
  7525.286, 34563., 182., 178.714, 23937.381, 135.114, 147.894, 679.266, 
  3.577, 3.512, 0.93, "", "", "", "", "", "", "", "", 51296., 5.834338*^6, 
  114.662, 1.008, 43659., 0.858, 0.19, 5.3, "tests performed", "", "", "", 
  "", "", "", "", "", "", 65.74, 5.0882884*^7, 44.223, 32.2, 7.646, 4.312, 
  13254.949, 4.5, 124.24, 7.44, 4.7, 13.5, 65.386, 1.71, 77.29, 0.767}, 
 {"COL", "South America", "Colombia", "2020-11-19", 1.22549*^6, 7487., 7354., 
  34761., 198., 181.429, 24084.523, 147.142, 144.528, 683.157, 3.891, 3.566, 
  0.94, "", "", "", "", "", "", "", "", 47427., 5.881765*^6, 115.594, 0.932, 
  42894., 0.843, 0.188, 5.3, "tests performed", "", "", "", "", "", "", "", 
  "", "", 65.74, 5.0882884*^7, 44.223, 32.2, 7.646, 4.312, 13254.949, 4.5, 
  124.24, 7.44, 4.7, 13.5, 65.386, 1.71, 77.29, 0.767}, 
 {"COL", "South America", "Colombia", "2020-11-20", 1.233444*^6, 7954., 
  7249.571, 34929., 168., 180., 24240.843, 156.32, 142.476, 686.459, 3.302, 
  3.538, 0.96, "", "", "", "", "", "", "", "", 51453., 5.933218*^6, 116.605, 
  1.011, 43030., 0.846, 0.191, 5.2, "tests performed", "", "", "", "", "", 
  "", "", "", "", 65.74, 5.0882884*^7, 44.223, 32.2, 7.646, 4.312, 13254.949, 
  4.5, 124.24, 7.44, 4.7, 13.5, 65.386, 1.71, 77.29, 0.767}, 
 {"COL", "South America", "Colombia", "2020-11-21", 1.240493*^6, 7049., 
  6979.857, 35104., 175., 182.143, 24379.377, 138.534, 137.175, 689.898, 
  3.439, 3.58, 0.98, "", "", "", "", "", "", "", "", 55067., 5.988285*^6, 
  117.688, 1.082, 43036., 0.846, 0.184, 5.4, "tests performed", "", "", "", 
  "", "", "", "", "", "", 65.74, 5.0882884*^7, 44.223, 32.2, 7.646, 4.312, 
  13254.949, 4.5, 124.24, 7.44, 4.7, 13.5, 65.386, 1.71, 77.29, 0.767}, 
 {"COL", "South America", "Colombia", "2020-11-22", 1.248417*^6, 7924., 
  7095.857, 35287., 183., 179.429, 24535.107, 155.73, 139.455, 693.494, 
  3.596, 3.526, 1.01, "", "", "", "", "", "", "", "", 33247., 6.021532*^6, 
  118.341, 0.653, 44021., 0.865, 0.184, 5.4, "tests performed", "", "", "", 
  "", "", "", "", "", "", 65.74, 5.0882884*^7, 44.223, 32.2, 7.646, 4.312, 
  13254.949, 4.5, 124.24, 7.44, 4.7, 13.5, 65.386, 1.71, 77.29, 0.767}, 
 {"COL", "South America", "Colombia", "2020-11-23", 1.254979*^6, 6562., 
  7108.857, 35479., 192., 179.429, 24664.07, 128.963, 139.71, 697.268, 3.773, 
  3.526, 1.03, "", "", "", "", "", "", "", "", 38638., 6.06017*^6, 119.1, 
  0.759, 44988., 0.884, 0.183, 5.5, "tests performed", "", "", "", "", "", 
  "", "", "", "", 65.74, 5.0882884*^7, 44.223, 32.2, 7.646, 4.312, 13254.949, 
  4.5, 124.24, 7.44, 4.7, 13.5, 65.386, 1.71, 77.29, 0.767}, 
 {"COL", "South America", "Colombia", "2020-11-24", 1.262494*^6, 7515., 
  7338., 35677., 198., 185.143, 24811.762, 147.692, 144.214, 701.159, 3.891, 
  3.639, 1.05, "", "", "", "", "", "", "", "", 53096., 6.113266*^6, 120.144, 
  1.043, 47175., 0.927, 0.182, 5.5, "tests performed", "", "", "", "", "", 
  "", "", "", "", 65.74, 5.0882884*^7, 44.223, 32.2, 7.646, 4.312, 13254.949, 
  4.5, 124.24, 7.44, 4.7, 13.5, 65.386, 1.71, 77.29, 0.767}, 
 {"COL", "South America", "Colombia", "2020-11-25", 1.270991*^6, 8497., 
  7569.714, 35860., 183., 185.286, 24978.753, 166.991, 148.767, 704.756, 
  3.596, 3.641, 1.06, "", "", "", "", "", "", "", "", 50120., 6.163386*^6, 
  121.129, 0.985, 47007., 0.924, 0.181, 5.5, "tests performed", "", "", "", 
  "", "", "", "", "", "", 65.74, 5.0882884*^7, 44.223, 32.2, 7.646, 4.312, 
  13254.949, 4.5, 124.24, 7.44, 4.7, 13.5, 65.386, 1.71, 77.29, 0.767}, 
 {"COL", "South America", "Colombia", "2020-11-26", 1.280487*^6, 9496., 
  7856.714, 36019., 159., 179.714, 25165.378, 186.625, 154.408, 707.88, 
  3.125, 3.532, 1.07, "", "", "", "", "", "", "", "", 59047., 6.222433*^6, 
  122.289, 1.16, 48667., 0.956, 0.181, 5.5, "tests performed", "", "", "", 
  "", "", "", "", "", "", 60.19, 5.0882884*^7, 44.223, 32.2, 7.646, 4.312, 
  13254.949, 4.5, 124.24, 7.44, 4.7, 13.5, 65.386, 1.71, 77.29, 0.767}, 
 {"COL", "South America", "Colombia", "2020-11-27", 1.29051*^6, 10023., 
  8152.286, 36214., 195., 183.571, 25362.36, 196.982, 160.217, 711.713, 
  3.832, 3.608, 1.08, "", "", "", "", "", "", "", "", 51087., 6.27352*^6, 
  123.293, 1.004, 48615., 0.955, 0.18, 5.6, "tests performed", "", "", "", 
  "", "", "", "", "", "", 60.19, 5.0882884*^7, 44.223, 32.2, 7.646, 4.312, 
  13254.949, 4.5, 124.24, 7.44, 4.7, 13.5, 65.386, 1.71, 77.29, 0.767}, 
 {"COL", "South America", "Colombia", "2020-11-28", 1.299613*^6, 9103., 
  8445.714, 36401., 187., 185.286, 25541.261, 178.901, 165.983, 715.388, 
  3.675, 3.641, 1.08, "", "", "", "", "", "", "", "", 55304., 6.328824*^6, 
  124.38, 1.087, 48648., 0.956, 0.186, 5.4, "tests performed", "", "", "", 
  "", "", "", "", "", "", 60.19, 5.0882884*^7, 44.223, 32.2, 7.646, 4.312, 
  13254.949, 4.5, 124.24, 7.44, 4.7, 13.5, 65.386, 1.71, 77.29, 0.767}, 
 {"COL", "South America", "Colombia", "2020-11-29", 1.308376*^6, 8763., 
  8565.571, 36584., 183., 185.286, 25713.48, 172.219, 168.339, 718.984, 
  3.596, 3.641, 1.07, "", "", "", "", "", "", "", "", 40115., 6.368939*^6, 
  125.169, 0.788, 49630., 0.975, 0.19, 5.3, "tests performed", "", "", "", 
  "", "", "", "", "", "", 60.19, 5.0882884*^7, 44.223, 32.2, 7.646, 4.312, 
  13254.949, 4.5, 124.24, 7.44, 4.7, 13.5, 65.386, 1.71, 77.29, 0.767}, 
 {"COL", "South America", "Colombia", "2020-11-30", 1.316806*^6, 8430., 
  8832.429, 36766., 182., 183.857, 25879.154, 165.675, 173.583, 722.561, 
  3.577, 3.613, 1.07, "", "", "", "", "", "", "", "", 36510., 6.405449*^6, 
  125.886, 0.718, 49326., 0.969, 0.187, 5.3, "tests performed", "", "", "", 
  "", "", "", "", "", "", 60.19, 5.0882884*^7, 44.223, 32.2, 7.646, 4.312, 
  13254.949, 4.5, 124.24, 7.44, 4.7, 13.5, 65.386, 1.71, 77.29, 0.767}, 
 {"COL", "South America", "Colombia", "2020-12-01", 1.324792*^6, 7986., 
  8899.714, 36934., 168., 179.571, 26036.103, 156.949, 174.906, 725.863, 
  3.302, 3.529, 1.06, "", "", "", "", "", "", "", "", 49610., 6.455059*^6, 
  126.861, 0.975, 48828., 0.96, 0.189, 5.3, "tests performed", "", "", "", 
  "", "", "", "", "", "", 60.19, 5.0882884*^7, 44.223, 32.2, 7.646, 4.312, 
  13254.949, 4.5, 124.24, 7.44, 4.7, 13.5, 65.386, 1.71, 77.29, 0.767}, 
 {"COL", "South America", "Colombia", "2020-12-02", 1.334089*^6, 9297., 
  9014., 37117., 183., 179.571, 26218.817, 182.714, 177.152, 729.459, 3.596, 
  3.529, 1.05, "", "", "", "", "", "", "", "", 54843., 6.509902*^6, 127.939, 
  1.078, 49502., 0.973, 0.187, 5.3, "tests performed", "", "", "", "", "", 
  "", "", "", "", 60.19, 5.0882884*^7, 44.223, 32.2, 7.646, 4.312, 13254.949, 
  4.5, 124.24, 7.44, 4.7, 13.5, 65.386, 1.71, 77.29, 0.767}, 
 {"COL", "South America", "Colombia", "2020-12-03", 1.343322*^6, 9233., 
  8976.429, 37305., 188., 183.714, 26400.272, 181.456, 176.414, 733.154, 
  3.695, 3.611, 1.03, "", "", "", "", "", "", "", "", 57462., 6.567364*^6, 
  129.068, 1.129, 49276., 0.968, 0.189, 5.3, "tests performed", "", "", "", 
  "", "", "", "", "", "", 60.19, 5.0882884*^7, 44.223, 32.2, 7.646, 4.312, 
  13254.949, 4.5, 124.24, 7.44, 4.7, 13.5, 65.386, 1.71, 77.29, 0.767}, 
 {"COL", "South America", "Colombia", "2020-12-04", 1.352607*^6, 9285., 
  8871., 37467., 162., 179., 26582.75, 182.478, 174.342, 736.338, 3.184, 
  3.518, 1.02, "", "", "", "", "", "", "", "", 56800., 6.624164*^6, 130.185, 
  1.116, 50092., 0.984, 0.193, 5.2, "tests performed", "", "", "", "", "", 
  "", "", "", "", 60.19, 5.0882884*^7, 44.223, 32.2, 7.646, 4.312, 13254.949, 
  4.5, 124.24, 7.44, 4.7, 13.5, 65.386, 1.71, 77.29, 0.767}, 
 {"COL", "South America", "Colombia", "2020-12-05", 1.362249*^6, 9642., 
  8948., 37633., 166., 176., 26772.244, 189.494, 175.855, 739.6, 3.262, 
  3.459, 1.02, "", "", "", "", "", "", "", "", 52663., 6.676827*^6, 131.22, 
  1.035, 49715., 0.977, 0.194, 5.2, "tests performed", "", "", "", "", "", 
  "", "", "", "", 60.19, 5.0882884*^7, 44.223, 32.2, 7.646, 4.312, 13254.949, 
  4.5, 124.24, 7.44, 4.7, 13.5, 65.386, 1.71, 77.29, 0.767}, 
 {"COL", "South America", "Colombia", "2020-12-06", 1.371103*^6, 8854., 
  8961., 37808., 175., 174.857, 26946.252, 174.007, 176.11, 743.04, 3.439, 
  3.436, 1.01, "", "", "", "", "", "", "", "", 35345., 6.712172*^6, 131.914, 
  0.695, 49033., 0.964, 0.191, 5.2, "tests performed", "", "", "", "", "", 
  "", "", "", "", 60.19, 5.0882884*^7, 44.223, 32.2, 7.646, 4.312, 13254.949, 
  4.5, 124.24, 7.44, 4.7, 13.5, 65.386, 1.71, 77.29, 0.767}, 
 {"COL", "South America", "Colombia", "2020-12-07", 1.3771*^6, 5997., 
  8613.429, 37995., 187., 175.571, 27064.111, 117.859, 169.279, 746.715, 
  3.675, 3.451, 0.99, "", "", "", "", "", "", "", "", 37016., 6.749188*^6, 
  132.642, 0.727, 49106., 0.965, 0.194, 5.2, "tests performed", "", "", "", 
  "", "", "", "", "", "", 60.19, 5.0882884*^7, 44.223, 32.2, 7.646, 4.312, 
  13254.949, 4.5, 124.24, 7.44, 4.7, 13.5, 65.386, 1.71, 77.29, 0.767}, 
 {"COL", "South America", "Colombia", "2020-12-08", 1.38461*^6, 7510., 
  8545.429, 38158., 163., 174.857, 27211.704, 147.594, 167.943, 749.918, 
  3.203, 3.436, 0.99, "", "", "", "", "", "", "", "", 39526., 6.788714*^6, 
  133.418, 0.777, 47665., 0.937, 0.194, 5.2, "tests performed", "", "", "", 
  "", "", "", "", "", "", 60.19, 5.0882884*^7, 44.223, 32.2, 7.646, 4.312, 
  13254.949, 4.5, 124.24, 7.44, 4.7, 13.5, 65.386, 1.71, 77.29, 0.767}, 
 {"COL", "South America", "Colombia", "2020-12-09", 1.392133*^6, 7523., 
  8292., 38308., 150., 170.143, 27359.554, 147.849, 162.962, 752.866, 2.948, 
  3.344, 0.99, "", "", "", "", "", "", "", "", 40096., 6.82881*^6, 134.206, 
  0.788, 45558., 0.895, 0.197, 5.1, "tests performed", "", "", "", "", "", 
  "", "", "", "", 60.19, 5.0882884*^7, 44.223, 32.2, 7.646, 4.312, 13254.949, 
  4.5, 124.24, 7.44, 4.7, 13.5, 65.386, 1.71, 77.29, 0.767}, 
 {"COL", "South America", "Colombia", "2020-12-10", 1.399911*^6, 7778., 
  8084.143, 38484., 176., 168.429, 27512.415, 152.861, 158.877, 756.325, 
  3.459, 3.31, 1., "", "", "", "", "", "", "", "", 60272., 6.889082*^6, 
  135.391, 1.185, 45960., 0.903, 0.195, 5.1, "tests performed", "", "", "", 
  "", "", "", "", "", "", 60.19, 5.0882884*^7, 44.223, 32.2, 7.646, 4.312, 
  13254.949, 4.5, 124.24, 7.44, 4.7, 13.5, 65.386, 1.71, 77.29, 0.767}, 
 {"COL", "South America", "Colombia", "2020-12-11", 1.408909*^6, 8998., 
  8043.143, 38669., 185., 171.714, 27689.252, 176.837, 158.072, 759.961, 
  3.636, 3.375, 1.03, "", "", "", "", "", "", "", "", 52940., 6.942022*^6, 
  136.431, 1.04, 45408., 0.892, 0.196, 5.1, "tests performed", "", "", "", 
  "", "", "", "", "", "", 60.19, 5.0882884*^7, 44.223, 32.2, 7.646, 4.312, 
  13254.949, 4.5, 124.24, 7.44, 4.7, 13.5, 65.386, 1.71, 77.29, 0.767}, 
 {"COL", "South America", "Colombia", "2020-12-12", 1.417072*^6, 8163., 
  7831.857, 38866., 197., 176.143, 27849.679, 160.427, 153.919, 763.832, 
  3.872, 3.462, 1.06, "", "", "", "", "", "", "", "", 60339., 7.002361*^6, 
  137.617, 1.186, 46505., 0.914, 0.2, 5., "tests performed", "", "", "", "", 
  "", "", "", "", "", 60.19, 5.0882884*^7, 44.223, 32.2, 7.646, 4.312, 
  13254.949, 4.5, 124.24, 7.44, 4.7, 13.5, 65.386, 1.71, 77.29, 0.767}, 
 {"COL", "South America", "Colombia", "2020-12-13", 1.425774*^6, 8702., 
  7810.143, 39053., 187., 177.857, 28020.699, 171.02, 153.493, 767.508, 
  3.675, 3.495, 1.1, "", "", "", "", "", "", "", "", 39999., 7.04236*^6, 
  138.403, 0.786, 47170., 0.927, 0.204, 4.9, "tests performed", "", "", "", 
  "", "", "", "", "", "", 60.19, 5.0882884*^7, 44.223, 32.2, 7.646, 4.312, 
  13254.949, 4.5, 124.24, 7.44, 4.7, 13.5, 65.386, 1.71, 77.29, 0.767}, 
 {"COL", "South America", "Colombia", "2020-12-14", 1.434516*^6, 8742., 
  8202.286, 39195., 142., 171.429, 28192.506, 171.806, 161.199, 770.298, 
  2.791, 3.369, 1.14, "", "", "", "", "", "", "", "", 53189., 7.095549*^6, 
  139.449, 1.045, 49480., 0.972, 0.207, 4.8, "tests performed", "", "", "", 
  "", "", "", "", "", "", 60.19, 5.0882884*^7, 44.223, 32.2, 7.646, 4.312, 
  13254.949, 4.5, 124.24, 7.44, 4.7, 13.5, 65.386, 1.71, 77.29, 0.767}, 
 {"COL", "South America", "Colombia", "2020-12-15", 1.444646*^6, 10130., 
  8576.571, 39356., 161., 171.143, 28391.59, 199.085, 168.555, 773.462, 
  3.164, 3.363, 1.17, "", "", "", "", "", "", "", "", 63467., 7.159016*^6, 
  140.696, 1.247, 52900., 1.04, 0.209, 4.8, "tests performed", "", "", "", 
  "", "", "", "", "", "", 60.19, 5.0882884*^7, 44.223, 32.2, 7.646, 4.312, 
  13254.949, 4.5, 124.24, 7.44, 4.7, 13.5, 65.386, 1.71, 77.29, 0.767}, 
 {"COL", "South America", "Colombia", "2020-12-16", 1.456599*^6, 11953., 
  9209.429, 39560., 204., 178.857, 28626.502, 234.912, 180.993, 777.472, 
  4.009, 3.515, 1.19, "", "", "", "", "", "", "", "", 60441., 7.219457*^6, 
  141.884, 1.188, 55807., 1.097, 0.209, 4.8, "tests performed", "", "", "", 
  "", "", "", "", "", "", 60.19, 5.0882884*^7, 44.223, 32.2, 7.646, 4.312, 
  13254.949, 4.5, 124.24, 7.44, 4.7, 13.5, 65.386, 1.71, 77.29, 0.767}, 
 {"COL", "South America", "Colombia", "2020-12-17", 1.468795*^6, 12196., 
  9840.571, 39787., 227., 186.143, 28866.19, 239.688, 193.396, 781.933, 
  4.461, 3.658, 1.2, "", "", "", "", "", "", "", "", 63698., 7.283155*^6, 
  143.136, 1.252, 56296., 1.106, 0.216, 4.6, "tests performed", "", "", "", 
  "", "", "", "", "", "", 60.19, 5.0882884*^7, 44.223, 32.2, 7.646, 4.312, 
  13254.949, 4.5, 124.24, 7.44, 4.7, 13.5, 65.386, 1.71, 77.29, 0.767}, 
 {"COL", "South America", "Colombia", "2020-12-18", 1.482072*^6, 13277., 
  10451.857, 40019., 232., 192.857, 29127.123, 260.933, 205.41, 786.492, 
  4.559, 3.79, 1.2, "", "", "", "", "", "", "", "", 75005., 7.35816*^6, 
  144.61, 1.474, 59448., 1.168, 0.221, 4.5, "tests performed", "", "", "", 
  "", "", "", "", "", "", 60.19, 5.0882884*^7, 44.223, 32.2, 7.646, 4.312, 
  13254.949, 4.5, 124.24, 7.44, 4.7, 13.5, 65.386, 1.71, 77.29, 0.767}, 
 {"COL", "South America", "Colombia", "2020-12-19", 1.496062*^6, 13990., 
  11284.286, 40268., 249., 200.286, 29402.068, 274.945, 221.77, 791.386, 
  4.894, 3.936, 1.2, "", "", "", "", "", "", "", "", 62661., 7.420821*^6, 
  145.841, 1.231, 59780., 1.175, 0.222, 4.5, "tests performed", "", "", "", 
  "", "", "", "", "", "", 60.19, 5.0882884*^7, 44.223, 32.2, 7.646, 4.312, 
  13254.949, 4.5, 124.24, 7.44, 4.7, 13.5, 65.386, 1.71, 77.29, 0.767}, 
 {"COL", "South America", "Colombia", "2020-12-20", 1.507222*^6, 11160., 
  11635.429, 40475., 207., 203.143, 29621.395, 219.327, 228.671, 795.454, 
  4.068, 3.992, 1.19, "", "", "", "", "", "", "", "", 43378., 7.464199*^6, 
  146.694, 0.853, 60263., 1.184, 0.221, 4.5, "tests performed", "", "", "", 
  "", "", "", "", "", "", 60.19, 5.0882884*^7, 44.223, 32.2, 7.646, 4.312, 
  13254.949, 4.5, 124.24, 7.44, 4.7, 13.5, 65.386, 1.71, 77.29, 0.767}, 
 {"COL", "South America", "Colombia", "2020-12-21", 1.518067*^6, 10845., 
  11935.857, 40680., 205., 212.143, 29834.531, 213.137, 234.575, 799.483, 
  4.029, 4.169, 1.18, "", "", "", "", "", "", "", "", 47351., 7.51155*^6, 
  147.624, 0.931, 59429., 1.168, 0.221, 4.5, "tests performed", "", "", "", 
  "", "", "", "", "", "", 60.19, 5.0882884*^7, 44.223, 32.2, 7.646, 4.312, 
  13254.949, 4.5, 124.24, 7.44, 4.7, 13.5, 65.386, 1.71, 77.29, 0.767}, 
 {"COL", "South America", "Colombia", "2020-12-22", 1.530593*^6, 12526., 
  12278.143, 40931., 251., 225., 30080.705, 246.173, 241.302, 804.416, 4.933, 
  4.422, 1.16, "", "", "", "", "", "", "", "", 61659., 7.573209*^6, 148.836, 
  1.212, 59170., 1.163, 0.224, 4.5, "tests performed", "", "", "", "", "", 
  "", "", "", "", 60.19, 5.0882884*^7, 44.223, 32.2, 7.646, 4.312, 13254.949, 
  4.5, 124.24, 7.44, 4.7, 13.5, 65.386, 1.71, 77.29, 0.767}, 
 {"COL", "South America", "Colombia", "2020-12-23", 1.544826*^6, 14233., 
  12603.857, 41174., 243., 230.571, 30360.425, 279.721, 247.703, 809.192, 
  4.776, 4.531, 1.14, "", "", "", "", "", "", "", "", 79784., 7.652993*^6, 
  150.404, 1.568, 61934., 1.217, 0.227, 4.4, "tests performed", "", "", "", 
  "", "", "", "", "", "", 60.19, 5.0882884*^7, 44.223, 32.2, 7.646, 4.312, 
  13254.949, 4.5, 124.24, 7.44, 4.7, 13.5, 65.386, 1.71, 77.29, 0.767}, 
 {"COL", "South America", "Colombia", "2020-12-24", 1.559766*^6, 14940., 
  12995.857, 41454., 280., 238.143, 30654.041, 293.615, 255.407, 814.694, 
  5.503, 4.68, 1.12, "", "", "", "", "", "", "", "", 74156., 7.727149*^6, 
  151.861, 1.457, 63428., 1.247, 0.225, 4.4, "tests performed", "", "", "", 
  "", "", "", "", "", "", 60.19, 5.0882884*^7, 44.223, 32.2, 7.646, 4.312, 
  13254.949, 4.5, 124.24, 7.44, 4.7, 13.5, 65.386, 1.71, 77.29, 0.767}, 
 {"COL", "South America", "Colombia", "2020-12-25", 1.574707*^6, 14941., 
  13233.571, 41690., 236., 238.714, 30947.676, 293.635, 260.079, 819.332, 
  4.638, 4.691, 1.09, "", "", "", "", "", "", "", "", 46523., 7.773672*^6, 
  152.776, 0.914, 59359., 1.167, 0.227, 4.4, "tests performed", "", "", "", 
  "", "", "", "", "", "", 60.19, 5.0882884*^7, 44.223, 32.2, 7.646, 4.312, 
  13254.949, 4.5, 124.24, 7.44, 4.7, 13.5, 65.386, 1.71, 77.29, 0.767}, 
 {"COL", "South America", "Colombia", "2020-12-26", 1.584903*^6, 10196., 
  12691.571, 41943., 253., 239.286, 31148.058, 200.382, 249.427, 824.305, 
  4.972, 4.703, 1.06, "", "", "", "", "", "", "", "", 32215., 7.805887*^6, 
  153.409, 0.633, 55009., 1.081, 0.227, 4.4, "tests performed", "", "", "", 
  "", "", "", "", "", "", 60.19, 5.0882884*^7, 44.223, 32.2, 7.646, 4.312, 
  13254.949, 4.5, 124.24, 7.44, 4.7, 13.5, 65.386, 1.71, 77.29, 0.767}, 
 {"COL", "South America", "Colombia", "2020-12-27", 1.594497*^6, 9594., 
  12467.857, 42171., 228., 242.286, 31336.608, 188.551, 245.03, 828.786, 
  4.481, 4.762, 1.04, "", "", "", "", "", "", "", "", 39487., 7.845374*^6, 
  154.185, 0.776, 54454., 1.07, 0.23, 4.3, "tests performed", "", "", "", "", 
  "", "", "", "", "", 60.19, 5.0882884*^7, 44.223, 32.2, 7.646, 4.312, 
  13254.949, 4.5, 124.24, 7.44, 4.7, 13.5, 65.386, 1.71, 77.29, 0.767}, 
 {"COL", "South America", "Colombia", "2020-12-28", 1.603807*^6, 9310., 
  12248.571, 42374., 203., 242., 31519.577, 182.969, 240.721, 832.775, 3.99, 
  4.756, 1.04, "", "", "", "", "", "", "", "", 38229., 7.883603*^6, 154.936, 
  0.751, 53150., 1.045, 0.231, 4.3, "tests performed", "", "", "", "", "", 
  "", "", "", "", 60.19, 5.0882884*^7, 44.223, 32.2, 7.646, 4.312, 13254.949, 
  4.5, 124.24, 7.44, 4.7, 13.5, 65.386, 1.71, 77.29, 0.767}, 
 {"COL", "South America", "Colombia", "2020-12-29", 1.614822*^6, 11015., 
  12032.714, 42620., 246., 241.286, 31736.055, 216.478, 236.479, 837.61, 
  4.835, 4.742, 1.04, "", "", "", "", "", "", "", "", 69488., 7.953091*^6, 
  156.302, 1.366, 54269., 1.067, 0.242, 4.1, "tests performed", "", "", "", 
  "", "", "", "", "", "", 60.19, 5.0882884*^7, 44.223, 32.2, 7.646, 4.312, 
  13254.949, 4.5, 124.24, 7.44, 4.7, 13.5, 65.386, 1.71, 77.29, 0.767}, 
 {"COL", "South America", "Colombia", "2020-12-30", 1.626461*^6, 11639., 
  11662.143, 42909., 289., 247.857, 31964.796, 228.741, 229.196, 843.289, 
  5.68, 4.871, 1.05, "", "", "", "", "", "", "", "", 68138., 8.021229*^6, 
  157.641, 1.339, 52605., 1.034, 0.251, 4., "tests performed", "", "", "", 
  "", "", "", "", "", "", 60.19, 5.0882884*^7, 44.223, 32.2, 7.646, 4.312, 
  13254.949, 4.5, 124.24, 7.44, 4.7, 13.5, 65.386, 1.71, 77.29, 0.767}, 
 {"COL", "South America", "Colombia", "2020-12-31", 1.642775*^6, 16314., 
  11858.429, 43213., 304., 251.286, 32285.414, 320.619, 233.053, 849.264, 
  5.975, 4.939, 1.06, "", "", "", "", "", "", "", "", 83388., 8.104617*^6, 
  159.28, 1.639, 53924., 1.06, 0.258, 3.9, "tests performed", "", "", "", "", 
  "", "", "", "", "", 60.19, 5.0882884*^7, 44.223, 32.2, 7.646, 4.312, 
  13254.949, 4.5, 124.24, 7.44, 4.7, 13.5, 65.386, 1.71, 77.29, 0.767}, 
 {"COL", "South America", "Colombia", "2021-01-01", 1.65488*^6, 12105., 
  11453.286, 43495., 282., 257.857, 32523.314, 237.899, 225.091, 854.806, 
  5.542, 5.068, 1.06, "", "", "", "", "", "", "", "", 38942., 8.143559*^6, 
  160.045, 0.765, 52841., 1.038, 0.262, 3.8, "tests performed", "", "", "", 
  "", "", "", "", "", "", 60.19, 5.0882884*^7, 44.223, 32.2, 7.646, 4.312, 
  13254.949, 4.5, 124.24, 7.44, 4.7, 13.5, 65.386, 1.71, 77.29, 0.767}, 
 {"COL", "South America", "Colombia", "2021-01-02", 1.666408*^6, 11528., 
  11643.571, 43765., 270., 260.286, 32749.873, 226.559, 228.831, 860.112, 
  5.306, 5.115, 1.07, "", "", "", "", "", "", "", "", 30806., 8.174365*^6, 
  160.651, 0.605, 52640., 1.035, 0.266, 3.8, "tests performed", "", "", "", 
  "", "", "", "", "", "", 60.19, 5.0882884*^7, 44.223, 32.2, 7.646, 4.312, 
  13254.949, 4.5, 124.24, 7.44, 4.7, 13.5, 65.386, 1.71, 77.29, 0.767}, 
 {"COL", "South America", "Colombia", "2021-01-03", 1.67582*^6, 9412., 
  11617.571, 43965., 200., 256.286, 32934.847, 184.974, 228.32, 864.043, 
  3.931, 5.037, 1.09, "", "", "", "", "", "", "", "", 33857., 8.208222*^6, 
  161.316, 0.665, 51835., 1.019, 0.274, 3.6, "tests performed", "", "", "", 
  "", "", "", "", "", "", 60.19, 5.0882884*^7, 44.223, 32.2, 7.646, 4.312, 
  13254.949, 4.5, 124.24, 7.44, 4.7, 13.5, 65.386, 1.71, 77.29, 0.767}, 
 {"COL", "South America", "Colombia", "2021-01-04", 1.686131*^6, 10311., 
  11760.571, 44187., 222., 259., 33137.489, 202.642, 231.13, 868.406, 4.363, 
  5.09, 1.12, "", "", "", "", "", "", "", "", 48184., 8.256406*^6, 162.263, 
  0.947, 53258., 1.047, 0.286, 3.5, "tests performed", "", "", "", "", "", 
  "", "", "", "", 60.19, 5.0882884*^7, 44.223, 32.2, 7.646, 4.312, 13254.949, 
  4.5, 124.24, 7.44, 4.7, 13.5, 65.386, 1.71, 77.29, 0.767}, 
 {"COL", "South America", "Colombia", "2021-01-05", 1.702966*^6, 16835., 
  12592., 44428., 241., 258.286, 33468.347, 330.858, 247.47, 873.142, 4.736, 
  5.076, 1.16, "", "", "", "", "", "", "", "", 65649., 8.322055*^6, 163.553, 
  1.29, 52709., 1.036, 0.289, 3.5, "tests performed", "", "", "", "", "", "", 
  "", "", "", 60.19, 5.0882884*^7, 44.223, 32.2, 7.646, 4.312, 13254.949, 
  4.5, 124.24, 7.44, 4.7, 13.5, 65.386, 1.71, 77.29, 0.767}, 
 {"COL", "South America", "Colombia", "2021-01-06", 1.719771*^6, 16805., 
  13330., 44723., 295., 259.143, 33798.615, 330.268, 261.974, 878.94, 5.798, 
  5.093, 1.17, "", "", "", "", "", "", "", "", 67108., 8.389163*^6, 164.872, 
  1.319, 52562., 1.033, 0.293, 3.4, "tests performed", "", "", "", "", "", 
  "", "", "", "", 60.19, 5.0882884*^7, 44.223, 32.2, 7.646, 4.312, 13254.949, 
  4.5, 124.24, 7.44, 4.7, 13.5, 65.386, 1.71, 77.29, 0.767}, 
 {"COL", "South America", "Colombia", "2021-01-07", 1.737347*^6, 17576., 
  13510.286, 45067., 344., 264.857, 34144.036, 345.421, 265.517, 885.701, 
  6.761, 5.205, 1.17, "", "", "", "", "", "", "", "", 68347., 8.45751*^6, 
  166.215, 1.343, 50413., 0.991, 0.303, 3.3, "tests performed", "", "", "", 
  "", "", "", "", "", "", 81.02, 5.0882884*^7, 44.223, 32.2, 7.646, 4.312, 
  13254.949, 4.5, 124.24, 7.44, 4.7, 13.5, 65.386, 1.71, 77.29, 0.767}, 
 {"COL", "South America", "Colombia", "2021-01-08", 1.755568*^6, 18221., 
  14384., 45431., 364., 276.571, 34502.132, 358.097, 282.688, 892.854, 7.154, 
  5.435, 1.17, "", "", "", "", "", "", "", "", 66675., 8.524185*^6, 167.526, 
  1.31, 54375., 1.069, 0.298, 3.4, "tests performed", "", "", "", "", "", "", 
  "", "", "", 81.02, 5.0882884*^7, 44.223, 32.2, 7.646, 4.312, 13254.949, 
  4.5, 124.24, 7.44, 4.7, 13.5, 65.386, 1.71, 77.29, 0.767}, 
 {"COL", "South America", "Colombia", "2021-01-09", 1.771363*^6, 15795., 
  14993.571, 45784., 353., 288.429, 34812.551, 310.419, 294.668, 899.792, 
  6.937, 5.668, 1.16, "", "", "", "", "", "", "", "", 70090., 8.594275*^6, 
  168.903, 1.377, 59987., 1.179, 0.298, 3.4, "tests performed", "", "", "", 
  "", "", "", "", "", "", 81.02, 5.0882884*^7, 44.223, 32.2, 7.646, 4.312, 
  13254.949, 4.5, 124.24, 7.44, 4.7, 13.5, 65.386, 1.71, 77.29, 0.767}, 
 {"COL", "South America", "Colombia", "2021-01-10", 1.7869*^6, 15537., 
  15868.571, 46114., 330., 307., 35117.899, 305.348, 311.865, 906.277, 6.485, 
  6.033, 1.15, "", "", "", "", "", "", "", "", 55567., 8.649842*^6, 169.995, 
  1.092, 63089., 1.24, 0.295, 3.4, "tests performed", "", "", "", "", "", "", 
  "", "", "", 81.02, 5.0882884*^7, 44.223, 32.2, 7.646, 4.312, 13254.949, 
  4.5, 124.24, 7.44, 4.7, 13.5, 65.386, 1.71, 77.29, 0.767}, 
 {"COL", "South America", "Colombia", "2021-01-11", 1.801903*^6, 15003., 
  16538.857, 46451., 337., 323.429, 35412.753, 294.854, 325.038, 912.9, 
  6.623, 6.356, 1.13, "", "", "", "", "", "", "", "", 43086., 8.692928*^6, 
  170.842, 0.847, 62360., 1.226, 0.293, 3.4, "tests performed", "", "", "", 
  "", "", "", "", "", "", 81.02, 5.0882884*^7, 44.223, 32.2, 7.646, 4.312, 
  13254.949, 4.5, 124.24, 7.44, 4.7, 13.5, 65.386, 1.71, 77.29, 0.767}, 
 {"COL", "South America", "Colombia", "2021-01-12", 1.816082*^6, 14179., 
  16159.429, 46782., 331., 336.286, 35691.412, 278.66, 317.581, 919.405, 
  6.505, 6.609, 1.11, "", "", "", "", "", "", "", "", 43414., 8.736342*^6, 
  171.695, 0.853, 59184., 1.163, 0.288, 3.5, "tests performed", "", "", "", 
  "", "", "", "", "", "", 81.02, 5.0882884*^7, 44.223, 32.2, 7.646, 4.312, 
  13254.949, 4.5, 124.24, 7.44, 4.7, 13.5, 65.386, 1.71, 77.29, 0.767}, 
 {"COL", "South America", "Colombia", "2021-01-13", 1.83198*^6, 15898., 
  16029.857, 47124., 342., 343., 36003.855, 312.443, 315.034, 926.127, 6.721, 
  6.741, 1.11, "", "", "", "", "", "", "", "", 58108., 8.79445*^6, 172.837, 
  1.142, 57898., 1.138, 0.287, 3.5, "tests performed", "", "", "", "", "", 
  "", "", "", "", 81.02, 5.0882884*^7, 44.223, 32.2, 7.646, 4.312, 13254.949, 
  4.5, 124.24, 7.44, 4.7, 13.5, 65.386, 1.71, 77.29, 0.767}, 
 {"COL", "South America", "Colombia", "2021-01-14", 1.849101*^6, 17121., 
  15964.857, 47491., 367., 346.286, 36340.334, 336.479, 313.757, 933.339, 
  7.213, 6.806, 1.11, "", "", "", "", "", "", "", "", 93133., 8.887583*^6, 
  174.667, 1.83, 61439., 1.207, 0.285, 3.5, "tests performed", "", "", "", 
  "", "", "", "", "", "", 81.02, 5.0882884*^7, 44.223, 32.2, 7.646, 4.312, 
  13254.949, 4.5, 124.24, 7.44, 4.7, 13.5, 65.386, 1.71, 77.29, 0.767}, 
 {"COL", "South America", "Colombia", "2021-01-15", 1.870179*^6, 21078., 
  16373., 47868., 377., 348.143, 36754.579, 414.245, 321.778, 940.749, 7.409, 
  6.842, 1.12, "", "", "", "", "", "", "", "", 86722., 8.974305*^6, 176.372, 
  1.704, 64303., 1.264, 0.289, 3.5, "tests performed", "", "", "", "", "", 
  "", "", "", "", 81.02, 5.0882884*^7, 44.223, 32.2, 7.646, 4.312, 13254.949, 
  4.5, 124.24, 7.44, 4.7, 13.5, 65.386, 1.71, 77.29, 0.767}, 
 {"COL", "South America", "Colombia", "2021-01-16", 1.891034*^6, 20855., 
  17095.857, 48256., 388., 353.143, 37164.442, 409.863, 335.984, 948.374, 
  7.625, 6.94, 1.11, "", "", "", "", "", "", "", "", 70645., 9.04495*^6, 
  177.76, 1.388, 64382., 1.265, 0.283, 3.5, "tests performed", "", "", "", 
  "", "", "", "", "", "", 81.02, 5.0882884*^7, 44.223, 32.2, 7.646, 4.312, 
  13254.949, 4.5, 124.24, 7.44, 4.7, 13.5, 65.386, 1.71, 77.29, 0.767}, 
 {"COL", "South America", "Colombia", "2021-01-17", 1.908413*^6, 17379., 
  17359., 48631., 375., 359.571, 37505.991, 341.549, 341.156, 955.744, 7.37, 
  7.067, 1.08, "", "", "", "", "", "", "", "", 51586., 9.096536*^6, 178.774, 
  1.014, 63813., 1.254, 0.28, 3.6, "tests performed", "", "", "", "", "", "", 
  "", "", "", 81.02, 5.0882884*^7, 44.223, 32.2, 7.646, 4.312, 13254.949, 
  4.5, 124.24, 7.44, 4.7, 13.5, 65.386, 1.71, 77.29, 0.767}, 
 {"COL", "South America", "Colombia", "2021-01-18", 1.923132*^6, 14719., 
  17318.429, 49004., 373., 364.714, 37795.263, 289.272, 340.359, 963.074, 
  7.331, 7.168, 1.04, "", "", "", "", "", "", "", "", 57791., 9.154327*^6, 
  179.91, 1.136, 65914., 1.295, 0.275, 3.6, "tests performed", "", "", "", 
  "", "", "", "", "", "", 81.02, 5.0882884*^7, 44.223, 32.2, 7.646, 4.312, 
  13254.949, 4.5, 124.24, 7.44, 4.7, 13.5, 65.386, 1.71, 77.29, 0.767}, 
 {"COL", "South America", "Colombia", "2021-01-19", 1.939071*^6, 15939., 
  17569.857, 49402., 398., 374.286, 38108.512, 313.249, 345.3, 970.896, 
  7.822, 7.356, 1.01, "", "", "", "", "", "", "", "", 75647., 9.229974*^6, 
  181.396, 1.487, 70519., 1.386, 0.269, 3.7, "tests performed", "", "", "", 
  "", "", "", "", "", "", 81.02, 5.0882884*^7, 44.223, 32.2, 7.646, 4.312, 
  13254.949, 4.5, 124.24, 7.44, 4.7, 13.5, 65.386, 1.71, 77.29, 0.767}, 
 {"COL", "South America", "Colombia", "2021-01-20", 1.956979*^6, 17908., 
  17857., 49792., 390., 381.143, 38460.458, 351.945, 350.943, 978.561, 7.665, 
  7.491, 0.98, "", "", "", "", "", "", "", "", 76482., 9.306456*^6, 182.9, 
  1.503, 73144., 1.437, 0.265, 3.8, "tests performed", "", "", "", "", "", 
  "", "", "", "", 81.02, 5.0882884*^7, 44.223, 32.2, 7.646, 4.312, 13254.949, 
  4.5, 124.24, 7.44, 4.7, 13.5, 65.386, 1.71, 77.29, 0.767}, 
 {"COL", "South America", "Colombia", "2021-01-21", 1.972345*^6, 15366., 
  17606.286, 50187., 395., 385.143, 38762.445, 301.988, 346.016, 986.324, 
  7.763, 7.569, 0.95, "", "", "", "", "", "", "", "", 78649., 9.385105*^6, 
  184.445, 1.546, 71075., 1.397, 0.256, 3.9, "tests performed", "", "", "", 
  "", "", "", "", "", "", 81.02, 5.0882884*^7, 44.223, 32.2, 7.646, 4.312, 
  13254.949, 4.5, 124.24, 7.44, 4.7, 13.5, 65.386, 1.71, 77.29, 0.767}, 
 {"COL", "South America", "Colombia", "2021-01-22", 1.987418*^6, 15073., 
  16748.429, 50586., 399., 388.286, 39058.674, 296.229, 329.156, 994.165, 
  7.842, 7.631, 0.93, "", "", "", "", "", "", "", "", 85352., 9.470457*^6, 
  186.123, 1.677, 70879., 1.393, 0.245, 4.1, "tests performed", "", "", "", 
  "", "", "", "", "", "", 81.02, 5.0882884*^7, 44.223, 32.2, 7.646, 4.312, 
  13254.949, 4.5, 124.24, 7.44, 4.7, 13.5, 65.386, 1.71, 77.29, 0.767}, 
 {"COL", "South America", "Colombia", "2021-01-23", 2.002969*^6, 15551., 
  15990.714, 50982., 396., 389.429, 39364.298, 305.623, 314.265, 1001.948, 
  7.783, 7.653, 0.91, "", "", "", "", "", "", "", "", 70017., 9.540474*^6, 
  187.499, 1.376, 70789., 1.391, 0.239, 4.2, "tests performed", "", "", "", 
  "", "", "", "", "", "", 81.02, 5.0882884*^7, 44.223, 32.2, 7.646, 4.312, 
  13254.949, 4.5, 124.24, 7.44, 4.7, 13.5, 65.386, 1.71, 77.29, 0.767}, 
 {"COL", "South America", "Colombia", "2021-01-24", 2.015485*^6, 12516., 
  15296., 51374., 392., 391.857, 39610.274, 245.977, 300.612, 1009.652, 
  7.704, 7.701, 0.89, "", "", "", "", "", "", "", "", 51262., 9.591736*^6, 
  188.506, 1.007, 70743., 1.39, 0.232, 4.3, "tests performed", "", "", "", 
  "", "", "", "", "", "", 81.02, 5.0882884*^7, 44.223, 32.2, 7.646, 4.312, 
  13254.949, 4.5, 124.24, 7.44, 4.7, 13.5, 65.386, 1.71, 77.29, 0.767}, 
 {"COL", "South America", "Colombia", "2021-01-25", 2.027746*^6, 12261., 
  14944.857, 51747., 373., 391.857, 39851.24, 240.965, 293.711, 1016.982, 
  7.331, 7.701, 0.87, "", "", "", "", "", "", "", "", 59646., 9.651382*^6, 
  189.678, 1.172, 71008., 1.396, 0.228, 4.4, "tests performed", "", "", "", 
  "", "", "", "", "", "", 81.02, 5.0882884*^7, 44.223, 32.2, 7.646, 4.312, 
  13254.949, 4.5, 124.24, 7.44, 4.7, 13.5, 65.386, 1.71, 77.29, 0.767}, 
 {"COL", "South America", "Colombia", "2021-01-26", 2.041352*^6, 13606., 
  14611.571, 52128., 381., 389.429, 40118.638, 267.398, 287.161, 1024.47, 
  7.488, 7.653, 0.85, "", "", "", "", "", "", "", "", 69479., 9.720861*^6, 
  191.044, 1.365, 70127., 1.378, 0.224, 4.5, "tests performed", "", "", "", 
  "", "", "", "", "", "", 81.02, 5.0882884*^7, 44.223, 32.2, 7.646, 4.312, 
  13254.949, 4.5, 124.24, 7.44, 4.7, 13.5, 65.386, 1.71, 77.29, 0.767}, 
 {"COL", "South America", "Colombia", "2021-01-27", 2.055305*^6, 13953., 
  14046.571, 52523., 395., 390.143, 40392.856, 274.218, 276.057, 1032.233, 
  7.763, 7.667, 0.83, "", "", "", "", "", "", "", "", 73821., 9.794682*^6, 
  192.495, 1.451, 69747., 1.371, 0.213, 4.7, "tests performed", "", "", "", 
  "", "", "", "", "", "", 81.02, 5.0882884*^7, 44.223, 32.2, 7.646, 4.312, 
  13254.949, 4.5, 124.24, 7.44, 4.7, 13.5, 65.386, 1.71, 77.29, 0.767}, 
 {"COL", "South America", "Colombia", "2021-01-28", 2.067575*^6, 12270., 
  13604.286, 52913., 390., 389.429, 40633.998, 241.142, 267.365, 1039.898, 
  7.665, 7.653, 0.8, "", "", "", "", "", "", "", "", 72597., 9.867279*^6, 
  193.921, 1.427, 68882., 1.354, 0.204, 4.9, "tests performed", "", "", "", 
  "", "", "", "", "", "", 81.02, 5.0882884*^7, 44.223, 32.2, 7.646, 4.312, 
  13254.949, 4.5, 124.24, 7.44, 4.7, 13.5, 65.386, 1.71, 77.29, 0.767}, 
 {"COL", "South America", "Colombia", "2021-01-29", 2.077633*^6, 10058., 
  12887.857, 53284., 371., 385.429, 40831.667, 197.67, 253.285, 1047.189, 
  7.291, 7.575, 0.78, "", "", "", "", "", "", "", "", 67913., 9.935192*^6, 
  195.256, 1.335, 66391., 1.305, 0.193, 5.2, "tests performed", "", "", "", 
  "", "", "", "", "", "", 81.02, 5.0882884*^7, 44.223, 32.2, 7.646, 4.312, 
  13254.949, 4.5, 124.24, 7.44, 4.7, 13.5, 65.386, 1.71, 77.29, 0.767}, 
 {"COL", "South America", "Colombia", "2021-01-30", 2.086806*^6, 9173., 
  11976.714, 53650., 366., 381.143, 41011.944, 180.277, 235.378, 1054.382, 
  7.193, 7.491, 0.77, "", "", "", "", "", "", "", "", 65561., 1.0000753*^7, 
  196.545, 1.288, 65754., 1.292, 0.186, 5.4, "tests performed", "", "", "", 
  "", "", "", "", "", "", 81.02, 5.0882884*^7, 44.223, 32.2, 7.646, 4.312, 
  13254.949, 4.5, 124.24, 7.44, 4.7, 13.5, 65.386, 1.71, 77.29, 0.767}, 
 {"COL", "South America", "Colombia", "2021-01-31", 2.094884*^6, 8078., 
  11342.714, 53983., 333., 372.714, 41170.701, 158.757, 222.918, 1060.926, 
  6.544, 7.325, 0.77, "", "", "", "", "", "", "", "", 56741., 1.0057494*^7, 
  197.66, 1.115, 66537., 1.308, 0.183, 5.5, "tests performed", "", "", "", 
  "", "", "", "", "", "", 81.02, 5.0882884*^7, 44.223, 32.2, 7.646, 4.312, 
  13254.949, 4.5, 124.24, 7.44, 4.7, 13.5, 65.386, 1.71, 77.29, 0.767}, 
 {"COL", "South America", "Colombia", "2021-02-01", 2.104506*^6, 9622., 
  10965.714, 54272., 289., 360.714, 41359.802, 189.101, 215.509, 1066.606, 
  5.68, 7.089, 0.78, "", "", "", "", "", "", "", "", 57773., 1.0115267*^7, 
  198.795, 1.135, 66269., 1.302, 0.176, 5.7, "tests performed", "", "", "", 
  "", "", "", "", "", "", 81.02, 5.0882884*^7, 44.223, 32.2, 7.646, 4.312, 
  13254.949, 4.5, 124.24, 7.44, 4.7, 13.5, 65.386, 1.71, 77.29, 0.767}, 
 {"COL", "South America", "Colombia", "2021-02-02", 2.114597*^6, 10091., 
  10463.571, 54576., 304., 349.714, 41558.12, 198.318, 205.64, 1072.581, 
  5.975, 6.873, 0.77, "", "", "", "", "", "", "", "", 61078., 1.0176345*^7, 
  199.995, 1.2, 65069., 1.279, 0.168, 6., "tests performed", "", "", "", "", 
  "", "", "", "", "", 81.02, 5.0882884*^7, 44.223, 32.2, 7.646, 4.312, 
  13254.949, 4.5, 124.24, 7.44, 4.7, 13.5, 65.386, 1.71, 77.29, 0.767}, 
 {"COL", "South America", "Colombia", "2021-02-03", 2.125622*^6, 11025., 
  10045.286, 54877., 301., 336.286, 41774.794, 216.674, 197.42, 1078.496, 
  5.916, 6.609, 0.76, "", "", "", "", "", "", "", "", 62561., 1.0238906*^7, 
  201.225, 1.23, 63461., 1.247, 0.163, 6.1, "tests performed", "", "", "", 
  "", "", "", "", "", "", 81.02, 5.0882884*^7, 44.223, 32.2, 7.646, 4.312, 
  13254.949, 4.5, 124.24, 7.44, 4.7, 13.5, 65.386, 1.71, 77.29, 0.767}, 
 {"COL", "South America", "Colombia", "2021-02-04", 2.135412*^6, 9790., 
  9691., 55131., 254., 316.857, 41967.197, 192.403, 190.457, 1083.488, 4.992, 
  6.227, 0.74, "", "", "", "", "", "", "", "", 72452., 1.0311358*^7, 202.649, 
  1.424, 63440., 1.247, 0.159, 6.3, "tests performed", "", "", "", "", "", 
  "", "", "", "", 81.02, 5.0882884*^7, 44.223, 32.2, 7.646, 4.312, 13254.949, 
  4.5, 124.24, 7.44, 4.7, 13.5, 65.386, 1.71, 77.29, 0.767}, 
 {"COL", "South America", "Colombia", "2021-02-05", 2.14266*^6, 7248., 
  9289.571, 55403., 272., 302.714, 42109.641, 142.445, 182.568, 1088.834, 
  5.346, 5.949, 0.72, "", "", "", "", "", "", "", "", 64453., 1.0375811*^7, 
  203.916, 1.267, 62946., 1.237, 0.155, 6.5, "tests performed", "", "", "", 
  "", "", "", "", "", "", 81.02, 5.0882884*^7, 44.223, 32.2, 7.646, 4.312, 
  13254.949, 4.5, 124.24, 7.44, 4.7, 13.5, 65.386, 1.71, 77.29, 0.767}, 
 {"COL", "South America", "Colombia", "2021-02-06", 2.151207*^6, 8547., 
  9200.143, 55693., 290., 291.857, 42277.615, 167.974, 180.81, 1094.533, 
  5.699, 5.736, 0.71, "", "", "", "", "", "", "", "", 54764., 1.0430575*^7, 
  204.992, 1.076, 61403., 1.207, 0.151, 6.6, "tests performed", "", "", "", 
  "", "", "", "", "", "", 81.02, 5.0882884*^7, 44.223, 32.2, 7.646, 4.312, 
  13254.949, 4.5, 124.24, 7.44, 4.7, 13.5, 65.386, 1.71, 77.29, 0.767}, 
 {"COL", "South America", "Colombia", "2021-02-07", 2.157216*^6, 6009., 
  8904.571, 55993., 300., 287.143, 42395.71, 118.095, 175.001, 1100.429, 
  5.896, 5.643, 0.69, "", "", "", "", "", "", "", "", 37903., 1.0468478*^7, 
  205.737, 0.745, 58712., 1.154, 0.147, 6.8, "tests performed", "", "", "", 
  "", "", "", "", "", "", 81.02, 5.0882884*^7, 44.223, 32.2, 7.646, 4.312, 
  13254.949, 4.5, 124.24, 7.44, 4.7, 13.5, 65.386, 1.71, 77.29, 0.767}, 
 {"COL", "South America", "Colombia", "2021-02-08", 2.161462*^6, 4246., 
  8136.571, 56290., 297., 288.286, 42479.157, 83.447, 159.908, 1106.266, 
  5.837, 5.666, 0.68, "", "", "", "", "", "", "", "", 50732., 1.051921*^7, 
  206.734, 0.997, 57706., 1.134, 0.141, 7.1, "tests performed", "", "", "", 
  "", "", "", "", "", "", 81.02, 5.0882884*^7, 44.223, 32.2, 7.646, 4.312, 
  13254.949, 4.5, 124.24, 7.44, 4.7, 13.5, 65.386, 1.71, 77.29, 0.767}, 
 {"COL", "South America", "Colombia", "2021-02-09", 2.166904*^6, 5442., 
  7472.429, 56507., 217., 275.857, 42586.108, 106.951, 146.855, 1110.531, 
  4.265, 5.421, 0.68, "", "", "", "", "", "", "", "", 47608., 1.0566818*^7, 
  207.669, 0.936, 55782., 1.096, 0.138, 7.2, "tests performed", "", "", "", 
  "", "", "", "", "", "", 81.02, 5.0882884*^7, 44.223, 32.2, 7.646, 4.312, 
  13254.949, 4.5, 124.24, 7.44, 4.7, 13.5, 65.386, 1.71, 77.29, 0.767}, 
 {"COL", "South America", "Colombia", "2021-02-10", 2.173347*^6, 6443., 
  6817.857, 56733., 226., 265.143, 42712.732, 126.624, 133.991, 1114.972, 
  4.442, 5.211, 0.68, "", "", "", "", "", "", "", "", 53330., 1.0620148*^7, 
  208.717, 1.048, 54463., 1.07, 0.133, 7.5, "tests performed", "", "", "", 
  "", "", "", "", "", "", 81.02, 5.0882884*^7, 44.223, 32.2, 7.646, 4.312, 
  13254.949, 4.5, 124.24, 7.44, 4.7, 13.5, 65.386, 1.71, 77.29, 0.767}, 
 {"COL", "South America", "Colombia", "2021-02-11", 2.179641*^6, 6294., 
  6318.429, 56983., 250., 264.571, 42836.428, 123.696, 124.176, 1119.885, 
  4.913, 5.2, 0.68, "", "", "", "", "", "", "", "", 61098., 1.0681246*^7, 
  209.918, 1.201, 52841., 1.038, 0.128, 7.8, "tests performed", "", "", "", 
  "", "", "", "", "", "", 81.02, 5.0882884*^7, 44.223, 32.2, 7.646, 4.312, 
  13254.949, 4.5, 124.24, 7.44, 4.7, 13.5, 65.386, 1.71, 77.29, 0.767}, 
 {"COL", "South America", "Colombia", "2021-02-12", 2.185169*^6, 5528., 
  6072.714, 57196., 213., 256.143, 42945.07, 108.642, 119.347, 1124.072, 
  4.186, 5.034, 0.68, "", "", "", "", "", "", "", "", 53936., 1.0735182*^7, 
  210.978, 1.06, 51339., 1.009, 0.123, 8.1, "tests performed", "", "", "", 
  "", "", "", "", "", "", 81.02, 5.0882884*^7, 44.223, 32.2, 7.646, 4.312, 
  13254.949, 4.5, 124.24, 7.44, 4.7, 13.5, 65.386, 1.71, 77.29, 0.767}, 
 {"COL", "South America", "Colombia", "2021-02-13", 2.190116*^6, 4947., 
  5558.429, 57425., 229., 247.429, 43042.293, 97.223, 109.24, 1128.572, 
  4.501, 4.863, 0.69, "", "", "", "", "", "", "", "", 42715., 1.0777897*^7, 
  211.818, 0.839, 49617., 0.975, 0.12, 8.3, "tests performed", "", "", "", 
  "", "", "", "", "", "", 81.02, 5.0882884*^7, 44.223, 32.2, 7.646, 4.312, 
  13254.949, 4.5, 124.24, 7.44, 4.7, 13.5, 65.386, 1.71, 77.29, 0.767}, 
 {"COL", "South America", "Colombia", "2021-02-14", 2.195039*^6, 4923., 
  5403.286, 57605., 180., 230.286, 43139.045, 96.752, 106.191, 1132.11, 
  3.538, 4.526, 0.7, "", "", "", "", "", "", "", "", 34146., 1.0812043*^7, 
  212.489, 0.671, 49081., 0.965, 0.119, 8.4, "tests performed", "", "", "", 
  "", "", "", "", "", "", 81.02, 5.0882884*^7, 44.223, 32.2, 7.646, 4.312, 
  13254.949, 4.5, 124.24, 7.44, 4.7, 13.5, 65.386, 1.71, 77.29, 0.767}, 
 {"COL", "South America", "Colombia", "2021-02-15", 2.198549*^6, 3510., 
  5298.143, 57786., 181., 213.714, 43208.026, 68.982, 104.124, 1135.667, 
  3.557, 4.2, 0.7, "", "", "", "", "", "", "", "", 40135., 1.0852178*^7, 
  213.278, 0.789, 47567., 0.935, 0.117, 8.5, "tests performed", "", "", "", 
  "", "", "", "", "", "", 81.02, 5.0882884*^7, 44.223, 32.2, 7.646, 4.312, 
  13254.949, 4.5, 124.24, 7.44, 4.7, 13.5, 65.386, 1.71, 77.29, 0.767}, 
 {"COL", "South America", "Colombia", "2021-02-16", 2.202598*^6, 4049., 
  5099.143, 57949., 163., 206., 43287.601, 79.575, 100.213, 1138.87, 3.203, 
  4.049, 0.71, "", "", "", "", "", "", "", "", 50371., 1.0902549*^7, 214.268, 
  0.99, 47962., 0.943, 0.118, 8.5, "tests performed", "", "", "", "", "", "", 
  "", "", "", 81.02, 5.0882884*^7, 44.223, 32.2, 7.646, 4.312, 13254.949, 
  4.5, 124.24, 7.44, 4.7, 13.5, 65.386, 1.71, 77.29, 0.767}, 
 {"COL", "South America", "Colombia", "2021-02-17", 2.207701*^6, 5103., 
  4907.714, 58134., 185., 200.143, 43387.891, 100.289, 96.451, 1142.506, 
  3.636, 3.933, 0.73, "", "", "", "", "", "", "", "", 49339., 1.0951888*^7, 
  215.237, 0.97, 47391., 0.931, 0.118, 8.5, "tests performed", 18., "", "", 
  "", "", 0., "", "", "", 81.02, 5.0882884*^7, 44.223, 32.2, 7.646, 4.312, 
  13254.949, 4.5, 124.24, 7.44, 4.7, 13.5, 65.386, 1.71, 77.29, 0.767}, 
 {"COL", "South America", "Colombia", "2021-02-18", 2.212525*^6, 4824., 
  4697.714, 58334., 200., 193., 43482.696, 94.806, 92.324, 1146.437, 3.931, 
  3.793, 0.74, "", "", "", "", "", "", "", "", 46243., 1.0998131*^7, 216.146, 
  0.909, 45269., 0.89, 0.119, 8.4, "tests performed", 9935., "", "", 9917., 
  9917., 0.02, "", "", 195., 81.02, 5.0882884*^7, 44.223, 32.2, 7.646, 4.312, 
  13254.949, 4.5, 124.24, 7.44, 4.7, 13.5, 65.386, 1.71, 77.29, 0.767}, 
 {"COL", "South America", "Colombia", "2021-02-19", 2.217001*^6, 4476., 
  4547.429, 58511., 177., 187.857, 43570.663, 87.967, 89.37, 1149.915, 3.479, 
  3.692, 0.76, "", "", "", "", "", "", "", "", 49972., 1.1048103*^7, 217.128, 
  0.982, 44703., 0.879, 0.117, 8.5, "tests performed", 21307., "", "", 
  11372., 10644., 0.04, "", "", 209., 81.02, 5.0882884*^7, 44.223, 32.2, 
  7.646, 4.312, 13254.949, 4.5, 124.24, 7.44, 4.7, 13.5, 65.386, 1.71, 77.29, 
  0.767}, {"COL", "South America", "Colombia", "2021-02-20", 2.222018*^6, 
  5017., 4557.429, 58685., 174., 180., 43669.262, 98.599, 89.567, 1153.335, 
  3.42, 3.538, 0.77, "", "", "", "", "", "", "", "", 46211., 1.1094314*^7, 
  218.036, 0.908, 45202., 0.888, 0.117, 8.5, "tests performed", 33140., "", 
  "", 11833., 11041., 0.07, "", "", 217., 81.02, 5.0882884*^7, 44.223, 32.2, 
  7.646, 4.312, 13254.949, 4.5, 124.24, 7.44, 4.7, 13.5, 65.386, 1.71, 77.29, 
  0.767}, {"COL", "South America", "Colombia", "2021-02-21", 2.226262*^6, 
  4244., 4460.429, 58834., 149., 175.571, 43752.669, 83.407, 87.661, 
  1156.263, 2.928, 3.451, 0.78, "", "", "", "", "", "", "", "", 48517., 
  1.1142831*^7, 218.99, 0.954, 47255., 0.929, 0.113, 8.8, "tests performed", 
  39827., "", "", 6687., 9952., 0.08, "", "", 196., 81.02, 5.0882884*^7, 
  44.223, 32.2, 7.646, 4.312, 13254.949, 4.5, 124.24, 7.44, 4.7, 13.5, 
  65.386, 1.71, 77.29, 0.767}, {"COL", "South America", "Colombia", 
  "2021-02-22", 2.229663*^6, 3401., 4444.857, 58974., 140., 169.714, 
  43819.509, 66.84, 87.355, 1159.014, 2.751, 3.335, 0.78, "", "", "", "", "", 
  "", "", "", 37682., 1.1180513*^7, 219.73, 0.741, 46905., 0.922, 0.112, 8.9, 
  "tests performed", 45166., "", "", 5339., 9030., 0.09, "", "", 177., 81.02, 
  5.0882884*^7, 44.223, 32.2, 7.646, 4.312, 13254.949, 4.5, 124.24, 7.44, 
  4.7, 13.5, 65.386, 1.71, 77.29, 0.767}, {"COL", "South America", 
  "Colombia", "2021-02-23", 2.233589*^6, 3926., 4427.286, 59118., 144., 167., 
  43896.667, 77.158, 87.009, 1161.845, 2.83, 3.282, 0.78, "", "", "", "", "", 
  "", "", "", 41704., 1.1222217*^7, 220.55, 0.82, 45667., 0.897, 0.107, 9.3, 
  "tests performed", 48150., "", "", 2984., 8022., 0.09, "", "", 158., 81.02, 
  5.0882884*^7, 44.223, 32.2, 7.646, 4.312, 13254.949, 4.5, 124.24, 7.44, 
  4.7, 13.5, 65.386, 1.71, 77.29, 0.767}, {"COL", "South America", 
  "Colombia", "2021-02-24", 2.237542*^6, 3953., 4263., 59260., 142., 160.857, 
  43974.355, 77.688, 83.781, 1164.635, 2.791, 3.161, 0.78, "", "", "", "", 
  "", "", "", "", 43796., 1.1266013*^7, 221.411, 0.861, 44875., 0.882, 0.104, 
  9.6, "tests performed", 50524., "", "", 2374., 7215., 0.1, "", "", 142., 
  81.02, 5.0882884*^7, 44.223, 32.2, 7.646, 4.312, 13254.949, 4.5, 124.24, 
  7.44, 4.7, 13.5, 65.386, 1.71, 77.29, 0.767}, 
 {"COL", "South America", "Colombia", "2021-02-25", 2.241225*^6, 3683., 
  4100., 59396., 136., 151.714, 44046.737, 72.382, 80.577, 1167.308, 2.673, 
  2.982, 0.78, "", "", "", "", "", "", "", "", 40409., 1.1306422*^7, 222.205, 
  0.794, 44042., 0.866, 0.102, 9.8, "tests performed", 66157., "", "", 
  15633., 8032., 0.13, "", "", 158., 81.02, 5.0882884*^7, 44.223, 32.2, 
  7.646, 4.312, 13254.949, 4.5, 124.24, 7.44, 4.7, 13.5, 65.386, 1.71, 77.29, 
  0.767}, {"COL", "South America", "Colombia", "2021-02-26", 2.244792*^6, 
  3567., 3970.143, 59518., 122., 143.857, 44116.839, 70.102, 78.025, 
  1169.706, 2.398, 2.827, 0.8, "", "", "", "", "", "", "", "", 42024., 
  1.1348446*^7, 223.031, 0.826, 42906., 0.843, 0.101, 9.9, "tests performed", 
  81333., "", "", 15176., 8575., 0.16, "", "", 169., 81.02, 5.0882884*^7, 
  44.223, 32.2, 7.646, 4.312, 13254.949, 4.5, 124.24, 7.44, 4.7, 13.5, 
  65.386, 1.71, 77.29, 0.767}, {"COL", "South America", "Colombia", 
  "2021-02-27", 2.248135*^6, 3343., 3731., 59660., 142., 139.286, 44182.539, 
  65.7, 73.325, 1172.496, 2.791, 2.737, 0.81, "", "", "", "", "", "", "", "", 
  42705., 1.1391151*^7, 223.87, 0.839, 42405., 0.833, 0.098, 10.2, 
  "tests performed", 114042., "", "", 32709., 11557., 0.22, "", "", 227., 
  81.02, 5.0882884*^7, 44.223, 32.2, 7.646, 4.312, 13254.949, 4.5, 124.24, 
  7.44, 4.7, 13.5, 65.386, 1.71, 77.29, 0.767}, 
 {"COL", "South America", "Colombia", "2021-02-28", 2.25169*^6, 3555., 
  3632.571, 59766., 106., 133.143, 44252.405, 69.866, 71.391, 1174.58, 2.083, 
  2.617, 0.84, "", "", "", "", "", "", "", "", 31431., 1.1422582*^7, 224.488, 
  0.618, 39964., 0.785, 0.099, 10.1, "tests performed", 130578., "", "", 
  16536., 12964., 0.26, "", "", 255., 81.02, 5.0882884*^7, 44.223, 32.2, 
  7.646, 4.312, 13254.949, 4.5, 124.24, 7.44, 4.7, 13.5, 65.386, 1.71, 77.29, 
  0.767}, {"COL", "South America", "Colombia", "2021-03-01", 2.25526*^6, 
  3570., 3656.714, 59866., 100., 127.429, 44322.566, 70.161, 71.865, 
  1176.545, 1.965, 2.504, 0.86, "", "", "", "", "", "", "", "", 32140., 
  1.1454722*^7, 225.119, 0.632, 39173., 0.77, 0.1, 10., "tests performed", 
  149133., "", "", 18555., 14852., 0.29, "", "", 292., 81.02, 5.0882884*^7, 
  44.223, 32.2, 7.646, 4.312, 13254.949, 4.5, 124.24, 7.44, 4.7, 13.5, 
  65.386, 1.71, 77.29, 0.767}, {"COL", "South America", "Colombia", 
  "2021-03-02", 2.259599*^6, 4339., 3715.714, 59972., 106., 122., 44407.841, 
  85.274, 73.025, 1178.628, 2.083, 2.398, 0.87, "", "", "", "", "", "", "", 
  "", 37650., 1.1492372*^7, 225.859, 0.74, 38594., 0.758, 0.099, 10.1, 
  "tests performed", 169619., "", "", 20486., 17353., 0.33, "", "", 341., 
  81.02, 5.0882884*^7, 44.223, 32.2, 7.646, 4.312, 13254.949, 4.5, 124.24, 
  7.44, 4.7, 13.5, 65.386, 1.71, 77.29, 0.767}, 
 {"COL", "South America", "Colombia", "2021-03-03", 2.262646*^6, 3047., 
  3586.286, 60082., 110., 117.429, 44467.723, 59.883, 70.481, 1180.79, 2.162, 
  2.308, 0.87, "", "", "", "", "", "", "", "", 39977., 1.1532349*^7, 226.645, 
  0.786, 38048., 0.748, 0.098, 10.2, "tests performed", 191480., "", "", 
  21861., 20137., 0.38, "", "", 396., 81.02, 5.0882884*^7, 44.223, 32.2, 
  7.646, 4.312, 13254.949, 4.5, 124.24, 7.44, 4.7, 13.5, 65.386, 1.71, 77.29, 
  0.767}, {"COL", "South America", "Colombia", "2021-03-04", 2.266211*^6, 
  3565., 3569.429, 60189., 107., 113.286, 44537.786, 70.063, 70.15, 1182.893, 
  2.103, 2.226, 0.87, "", "", "", "", "", "", "", "", 45266., 1.1577615*^7, 
  227.535, 0.89, 38742., 0.761, 0.099, 10.1, "tests performed", 206475., "", 
  "", 14995., 20045., 0.41, "", "", 394., 81.02, 5.0882884*^7, 44.223, 32.2, 
  7.646, 4.312, 13254.949, 4.5, 124.24, 7.44, 4.7, 13.5, 65.386, 1.71, 77.29, 
  0.767}, {"COL", "South America", "Colombia", "2021-03-05", 2.269582*^6, 
  3371., 3541.429, 60300., 111., 111.714, 44604.036, 66.25, 69.6, 1185.074, 
  2.181, 2.196, 0.88, "", "", "", "", "", "", "", "", 40883., 1.1618498*^7, 
  228.338, 0.803, 38579., 0.758, 0.099, 10.1, "tests performed", 239851., "", 
  "", 33376., 22645., 0.47, "", "", 445., 81.02, 5.0882884*^7, 44.223, 32.2, 
  7.646, 4.312, 13254.949, 4.5, 124.24, 7.44, 4.7, 13.5, 65.386, 1.71, 77.29, 
  0.767}, {"COL", "South America", "Colombia", "2021-03-06", 2.273245*^6, 
  3663., 3587.143, 60412., 112., 107.429, 44676.025, 71.989, 70.498, 
  1187.275, 2.201, 2.111, 0.9, "", "", "", "", "", "", "", "", 40718., 
  1.1659216*^7, 229.138, 0.8, 38295., 0.753, 0.102, 9.8, "tests performed", 
  270411., "", "", 30560., 22338., 0.53, "", "", 439., 81.02, 5.0882884*^7, 
  44.223, 32.2, 7.646, 4.312, 13254.949, 4.5, 124.24, 7.44, 4.7, 13.5, 
  65.386, 1.71, 77.29, 0.767}, {"COL", "South America", "Colombia", 
  "2021-03-07", 2.276656*^6, 3411., 3566.571, 60503., 91., 105.286, 
  44743.061, 67.036, 70.094, 1189.064, 1.788, 2.069, 0.92, "", "", "", "", 
  "", "", "", "", 21646., 1.1680862*^7, 229.564, 0.425, 36897., 0.725, 0.101, 
  9.9, "tests performed", 299400., "", "", 28989., 24117., 0.59, "", "", 
  474., 81.02, 5.0882884*^7, 44.223, 32.2, 7.646, 4.312, 13254.949, 4.5, 
  124.24, 7.44, 4.7, 13.5, 65.386, 1.71, 77.29, 0.767}, 
 {"COL", "South America", "Colombia", "2021-03-08", 2.278861*^6, 2205., 
  3371.571, 60598., 95., 104.571, 44786.396, 43.335, 66.261, 1190.931, 1.867, 
  2.055, 0.94, "", "", "", "", "", "", "", "", 31358., 1.171222*^7, 230.18, 
  0.616, 36785., 0.723, 0.101, 9.9, "tests performed", 316079., "", "", 
  16679., 23849., 0.62, "", "", 469., 81.02, 5.0882884*^7, 44.223, 32.2, 
  7.646, 4.312, 13254.949, 4.5, 124.24, 7.44, 4.7, 13.5, 65.386, 1.71, 77.29, 
  0.767}, {"COL", "South America", "Colombia", "2021-03-09", 2.282372*^6, 
  3511., 3253.286, 60676., 78., 100.571, 44855.398, 69.002, 63.937, 1192.464, 
  1.533, 1.977, 0.97, "", "", "", "", "", "", "", "", 35254., 1.1747474*^7, 
  230.873, 0.693, 36443., 0.716, 0.102, 9.8, "tests performed", 403095., "", 
  "", 87016., 33354., 0.79, "", "", 656., 81.02, 5.0882884*^7, 44.223, 32.2, 
  7.646, 4.312, 13254.949, 4.5, 124.24, 7.44, 4.7, 13.5, 65.386, 1.71, 77.29, 
  0.767}, {"COL", "South America", "Colombia", "2021-03-10", 2.28596*^6, 
  3588., 3330.571, 60773., 97., 98.714, 44925.913, 70.515, 65.456, 1194.37, 
  1.906, 1.94, 1., "", "", "", "", "", "", "", "", 35469., 1.1782943*^7, 
  231.57, 0.697, 35799., 0.704, 0.104, 9.6, "tests performed", 480250., "", 
  "", 77155., 41253., 0.94, "", "", 811., 81.02, 5.0882884*^7, 44.223, 32.2, 
  7.646, 4.312, 13254.949, 4.5, 124.24, 7.44, 4.7, 13.5, 65.386, 1.71, 77.29, 
  0.767}, {"COL", "South America", "Colombia", "2021-03-11", 2.290539*^6, 
  4579., 3475.429, 60858., 85., 95.571, 45015.904, 89.991, 68.303, 1196.041, 
  1.671, 1.878, 1.03, "", "", "", "", "", "", "", "", 50669., 1.1833612*^7, 
  232.566, 0.996, 36571., 0.719, 0.106, 9.4, "tests performed", 589208., "", 
  "", 108958., 54676., 1.16, "", "", 1075., 81.02, 5.0882884*^7, 44.223, 
  32.2, 7.646, 4.312, 13254.949, 4.5, 124.24, 7.44, 4.7, 13.5, 65.386, 1.71, 
  77.29, 0.767}, {"COL", "South America", "Colombia", "2021-03-12", 
  2.294617*^6, 4078., 3576.429, 60950., 92., 92.857, 45096.048, 80.145, 
  70.287, 1197.849, 1.808, 1.825, 1.05, "", "", "", "", "", "", "", "", 
  47976., 1.1881588*^7, 233.509, 0.943, 37584., 0.739, 0.11, 9.1, 
  "tests performed", 693490., "", "", 104282., 64806., 1.36, "", "", 1274., 
  81.02, 5.0882884*^7, 44.223, 32.2, 7.646, 4.312, 13254.949, 4.5, 124.24, 
  7.44, 4.7, 13.5, 65.386, 1.71, 77.29, 0.767}, 
 {"COL", "South America", "Colombia", "2021-03-13", 2.299082*^6, 4465., 
  3691., 61046., 96., 90.571, 45183.799, 87.751, 72.539, 1199.735, 1.887, 
  1.78, 1.07, "", "", "", "", "", "", "", "", 40936., 1.1922524*^7, 234.313, 
  0.805, 37615., 0.739, 0.11, 9.1, "tests performed", 782301., 749059., 
  33242., 88811., 73127., 1.54, 1.47, 0.07, 1437., 81.02, 5.0882884*^7, 
  44.223, 32.2, 7.646, 4.312, 13254.949, 4.5, 124.24, 7.44, 4.7, 13.5, 
  65.386, 1.71, 77.29, 0.767}, {"COL", "South America", "Colombia", 
  "2021-03-14", 2.303144*^6, 4062., 3784., 61143., 97., 91.429, 45263.629, 
  79.83, 74.367, 1201.642, 1.906, 1.797, 1.08, "", "", "", "", "", "", "", 
  "", 30313., 1.1952837*^7, 234.909, 0.596, 38854., 0.764, 0.111, 9., 
  "tests performed", 843204., 803656., 39548., 60903., 77686., 1.66, 1.58, 
  0.08, 1527., 81.02, 5.0882884*^7, 44.223, 32.2, 7.646, 4.312, 13254.949, 
  4.5, 124.24, 7.44, 4.7, 13.5, 65.386, 1.71, 77.29, 0.767}, 
 {"COL", "South America", "Colombia", "2021-03-15", 2.305884*^6, 2740., 
  3860.429, 61243., 100., 92.143, 45317.478, 53.849, 75.869, 1203.607, 1.965, 
  1.811, 1.09, "", "", "", "", "", "", "", "", 30968., 1.1983805*^7, 235.517, 
  0.609, 38798., 0.762, 0.112, 8.9, "tests performed", 913961., 868994., 
  44967., 70757., 85412., 1.8, 1.71, 0.09, 1679., 81.02, 5.0882884*^7, 
  44.223, 32.2, 7.646, 4.312, 13254.949, 4.5, 124.24, 7.44, 4.7, 13.5, 
  65.386, 1.71, 77.29, 0.767}, {"COL", "South America", "Colombia", 
  "2021-03-16", 2.3096*^6, 3716., 3889.714, 61368., 125., 98.857, 45390.509, 
  73.03, 76.444, 1206.064, 2.457, 1.943, 1.12, "", "", "", "", "", "", "", 
  "", 41720., 1.2025525*^7, 236.337, 0.82, 39722., 0.781, 0.117, 8.5, 
  "tests performed", 976137., 928927., 47210., 62176., 81863., 1.92, 1.83, 
  0.09, 1609., 81.02, 5.0882884*^7, 44.223, 32.2, 7.646, 4.312, 13254.949, 
  4.5, 124.24, 7.44, 4.7, 13.5, 65.386, 1.71, 77.29, 0.767}, 
 {"COL", "South America", "Colombia", "2021-03-17", 2.314154*^6, 4554., 
  4027.714, 61498., 130., 103.571, 45480.009, 89.5, 79.157, 1208.619, 2.555, 
  2.035, 1.16, "", "", "", "", "", "", "", "", 34063., 1.2059588*^7, 237.007, 
  0.669, 39521., 0.777, 0.119, 8.4, "tests performed", 1.024358*^6, 971240., 
  53118., 48221., 77730., 2.01, 1.91, 0.1, 1528., 81.02, 5.0882884*^7, 
  44.223, 32.2, 7.646, 4.312, 13254.949, 4.5, 124.24, 7.44, 4.7, 13.5, 
  65.386, 1.71, 77.29, 0.767}, {"COL", "South America", "Colombia", 
  "2021-03-18", 2.319293*^6, 5139., 4107.714, 61636., 138., 111.143, 
  45581.005, 100.997, 80.729, 1211.331, 2.712, 2.184, 1.19, "", "", "", "", 
  "", "", "", "", 46016., 1.2105604*^7, 237.911, 0.904, 38856., 0.764, 0.122, 
  8.2, "tests performed", 1.076496*^6, 1.022604*^6, 53892., 52138., 69613., 
  2.12, 2.01, 0.11, 1368., 81.02, 5.0882884*^7, 44.223, 32.2, 7.646, 4.312, 
  13254.949, 4.5, 124.24, 7.44, 4.7, 13.5, 65.386, 1.71, 77.29, 0.767}, 
 {"COL", "South America", "Colombia", "2021-03-19", 2.324426*^6, 5133., 
  4258.429, 61771., 135., 117.286, 45681.884, 100.879, 83.691, 1213.984, 
  2.653, 2.305, 1.22, "", "", "", "", "", "", "", "", 43986., 1.214959*^7, 
  238.776, 0.864, 38286., 0.752, 0.128, 7.8, "tests performed", 1.131999*^6, 
  1.077837*^6, 54162., 55503., 62644., 2.22, 2.12, 0.11, 1231., 81.02, 
  5.0882884*^7, 44.223, 32.2, 7.646, 4.312, 13254.949, 4.5, 124.24, 7.44, 
  4.7, 13.5, 65.386, 1.71, 77.29, 0.767}, {"COL", "South America", 
  "Colombia", "2021-03-20", 2.331187*^6, 6761., 4586.429, 61907., 136., 123., 
  45814.758, 132.874, 90.137, 1216.657, 2.673, 2.417, 1.25, "", "", "", "", 
  "", "", "", "", 60700., 1.221029*^7, 239.969, 1.193, 41109., 0.808, 0.136, 
  7.4, "tests performed", 1.182098*^6, 1.12757*^6, 54528., 50099., 57114., 
  2.32, 2.22, 0.11, 1122., 82.87, 5.0882884*^7, 44.223, 32.2, 7.646, 4.312, 
  13254.949, 4.5, 124.24, 7.44, 4.7, 13.5, 65.386, 1.71, 77.29, 0.767}, 
 {"COL", "South America", "Colombia", "2021-03-21", 2.33723*^6, 6043., 
  4869.429, 62028., 121., 126.429, 45933.521, 118.763, 95.699, 1219.035, 
  2.378, 2.485, 1.26, "", "", "", "", "", "", "", "", 38893., 1.2249183*^7, 
  240.733, 0.764, 42335., 0.832, 0.141, 7.1, "tests performed", 1.215008*^6, 
  1.157159*^6, 57849., 32910., 53115., 2.39, 2.27, 0.11, 1044., 82.87, 
  5.0882884*^7, 44.223, 32.2, 7.646, 4.312, 13254.949, 4.5, 124.24, 7.44, 
  4.7, 13.5, 65.386, 1.71, 77.29, 0.767}, {"COL", "South America", 
  "Colombia", "2021-03-22", 2.342278*^6, 5048., 5199.143, 62148., 120., 
  129.286, 46032.729, 99.208, 102.179, 1221.393, 2.358, 2.541, 1.25, "", "", 
  "", "", "", "", "", "", 28126., 1.2277309*^7, 241.286, 0.553, 41929., 
  0.824, 0.147, 6.8, "tests performed", 1.238259*^6, 1.177935*^6, 60324., 
  23251., 46328., 2.43, 2.31, 0.12, 910., 82.87, 5.0882884*^7, 44.223, 32.2, 
  7.646, 4.312, 13254.949, 4.5, 124.24, 7.44, 4.7, 13.5, 65.386, 1.71, 77.29, 
  0.767}, {"COL", "South America", "Colombia", "2021-03-23", 2.347224*^6, 
  4946., 5374.857, 62274., 126., 129.429, 46129.932, 97.204, 105.632, 
  1223.869, 2.476, 2.544, 1.25, "", "", "", "", "", "", "", "", 28592., 
  1.2305901*^7, 241.848, 0.562, 40054., 0.787, 0.15, 6.7, "tests performed", 
  1.299809*^6, 1.23698*^6, 62829., 61550., 46239., 2.55, 2.43, 0.12, 909., 
  82.87, 5.0882884*^7, 44.223, 32.2, 7.646, 4.312, 13254.949, 4.5, 124.24, 
  7.44, 4.7, 13.5, 65.386, 1.71, 77.29, 0.767}, 
 {"COL", "South America", "Colombia", "2021-03-24", 2.35321*^6, 5986., 
  5579.429, 62394., 120., 128., 46247.575, 117.643, 109.652, 1226.228, 2.358, 
  2.516, 1.26, "", "", "", "", "", "", "", "", 43616., 1.2349517*^7, 242.705, 
  0.857, 41418., 0.814, 0.152, 6.6, "tests performed", 1.385503*^6, 
  1.311229*^6, 74274., 85694., 51592., 2.72, 2.58, 0.15, 1014., 82.87, 
  5.0882884*^7, 44.223, 32.2, 7.646, 4.312, 13254.949, 4.5, 124.24, 7.44, 
  4.7, 13.5, 65.386, 1.71, 77.29, 0.767}, {"COL", "South America", 
  "Colombia", "2021-03-25", 2.359942*^6, 6732., 5807., 62519., 125., 126.143, 
  46379.879, 132.304, 114.125, 1228.684, 2.457, 2.479, 1.27, "", "", "", "", 
  "", "", "", "", 52093., 1.240161*^7, 243.729, 1.024, 42287., 0.831, 0.16, 
  6.2, "tests performed", 1.476364*^6, 1.359247*^6, 117117., 90861., 57124., 
  2.9, 2.67, 0.23, 1123., 82.87, 5.0882884*^7, 44.223, 32.2, 7.646, 4.312, 
  13254.949, 4.5, 124.24, 7.44, 4.7, 13.5, 65.386, 1.71, 77.29, 0.767}, 
 {"COL", "South America", "Colombia", "2021-03-26", 2.367337*^6, 7395., 
  6130.143, 62645., 126., 124.857, 46525.213, 145.334, 120.476, 1231.161, 
  2.476, 2.454, 1.29, "", "", "", "", "", "", "", "", 46488., 1.2448098*^7, 
  244.642, 0.914, 42644., 0.838, 0.162, 6.2, "tests performed", 1.596288*^6, 
  1.44818*^6, 148108., 119924., 66327., 3.14, 2.85, 0.29, 1304., 82.87, 
  5.0882884*^7, 44.223, 32.2, 7.646, 4.312, 13254.949, 4.5, 124.24, 7.44, 
  4.7, 13.5, 65.386, 1.71, 77.29, 0.767}, {"COL", "South America", 
  "Colombia", "2021-03-27", 2.375591*^6, 8254., 6343.429, 62790., 145., 
  126.143, 46687.428, 162.216, 124.667, 1234.01, 2.85, 2.479, 1.3, "", "", 
  "", "", "", "", "", "", 56697., 1.2504795*^7, 245.756, 1.114, 42072., 
  0.827, 0.167, 6., "tests performed", 1.726924*^6, 1.550856*^6, 176068., 
  130636., 77832., 3.39, 3.05, 0.35, 1530., 82.87, 5.0882884*^7, 44.223, 
  32.2, 7.646, 4.312, 13254.949, 4.5, 124.24, 7.44, 4.7, 13.5, 65.386, 1.71, 
  77.29, 0.767}, {"COL", "South America", "Colombia", "2021-03-28", 
  2.38273*^6, 7139., 6500., 62955., 165., 132.429, 46827.731, 140.303, 
  127.744, 1237.253, 3.243, 2.603, 1.3, "", "", "", "", "", "", "", "", 
  44339., 1.2549134*^7, 246.628, 0.871, 42850., 0.842, 0.173, 5.8, 
  "tests performed", 1.818861*^6, 1.624565*^6, 194296., 91937., 86265., 3.57, 
  3.19, 0.38, 1695., 82.87, 5.0882884*^7, 44.223, 32.2, 7.646, 4.312, 
  13254.949, 4.5, 124.24, 7.44, 4.7, 13.5, 65.386, 1.71, 77.29, 0.767}, 
 {"COL", "South America", "Colombia", "2021-03-29", 2.389779*^6, 7049., 
  6785.857, 63079., 124., 133., 46966.265, 138.534, 133.362, 1239.69, 2.437, 
  2.614, 1.31, "", "", "", "", "", "", "", "", 42928., 1.2592062*^7, 247.471, 
  0.844, 44965., 0.884, 0.178, 5.6, "tests performed", 1.965054*^6, 
  1.736568*^6, 228486., 146193., 103828., 3.86, 3.41, 0.45, 2041., 82.87, 
  5.0882884*^7, 44.223, 32.2, 7.646, 4.312, 13254.949, 4.5, 124.24, 7.44, 
  4.7, 13.5, 65.386, 1.71, 77.29, 0.767}, {"COL", "South America", 
  "Colombia", "2021-03-30", 2.397731*^6, 7952., 7215.286, 63255., 176., 
  140.143, 47122.545, 156.28, 141.802, 1243.149, 3.459, 2.754, 1.32, "", "", 
  "", "", "", "", "", "", 47170., 1.2639232*^7, 248.398, 0.927, 47619., 
  0.936, 0.18, 5.6, "tests performed", 2.12153*^6, 1.858823*^6, 262707., 
  156476., 117389., 4.17, 3.65, 0.52, 2307., 82.87, 5.0882884*^7, 44.223, 
  32.2, 7.646, 4.312, 13254.949, 4.5, 124.24, 7.44, 4.7, 13.5, 65.386, 1.71, 
  77.29, 0.767}, {"COL", "South America", "Colombia", "2021-03-31", 
  2.406377*^6, 8646., 7595.286, 63422., 167., 146.857, 47292.465, 169.92, 
  149.27, 1246.431, 3.282, 2.886, 1.32, "", "", "", "", "", "", "", "", 
  55762., 1.2694994*^7, 249.494, 1.096, 49354., 0.97, 0.188, 5.3, 
  "tests performed", 2.243392*^6, 1.957325*^6, 286067., 121862., 122556., 
  4.41, 3.85, 0.56, 2409., 82.87, 5.0882884*^7, 44.223, 32.2, 7.646, 4.312, 
  13254.949, 4.5, 124.24, 7.44, 4.7, 13.5, 65.386, 1.71, 77.29, 0.767}, 
 {"COL", "South America", "Colombia", "2021-04-01", 2.417826*^6, 11449., 
  8269.143, 63614., 192., 156.429, 47517.472, 225.007, 162.513, 1250.204, 
  3.773, 3.074, 1.33, "", "", "", "", "", "", "", "", 57618., 1.2752612*^7, 
  250.627, 1.132, 50143., 0.985, 0.191, 5.2, "tests performed", 2.30089*^6, 
  1.965935*^6, 334955., 57498., 117789., 4.52, 3.86, 0.66, 2315., 82.87, 
  5.0882884*^7, 44.223, 32.2, 7.646, 4.312, 13254.949, 4.5, 124.24, 7.44, 
  4.7, 13.5, 65.386, 1.71, 77.29, 0.767}, {"COL", "South America", 
  "Colombia", "2021-04-02", 2.428048*^6, 10222., 8673., 63777., 163., 
  161.714, 47718.364, 200.893, 170.45, 1253.408, 3.203, 3.178, 1.32, "", "", 
  "", "", "", "", "", "", 43369., 1.2795981*^7, 251.479, 0.852, 49698., 
  0.977, 0.206, 4.9, "tests performed", 2.336144*^6, 1.971891*^6, 364253., 
  35254., 105694., 4.59, 3.88, 0.72, 2077., 82.87, 5.0882884*^7, 44.223, 
  32.2, 7.646, 4.312, 13254.949, 4.5, 124.24, 7.44, 4.7, 13.5, 65.386, 1.71, 
  77.29, 0.767}, {"COL", "South America", "Colombia", "2021-04-03", 
  2.437197*^6, 9149., 8800.857, 63932., 155., 163.143, 47898.169, 179.805, 
  172.963, 1256.454, 3.046, 3.206, 1.3, "", "", "", "", "", "", "", "", 
  36258., 1.2832239*^7, 252.192, 0.713, 46778., 0.919, 0.217, 4.6, 
  "tests performed", 2.381049*^6, 1.989856*^6, 391193., 44905., 93446., 4.68, 
  3.91, 0.77, 1836., 82.87, 5.0882884*^7, 44.223, 32.2, 7.646, 4.312, 
  13254.949, 4.5, 124.24, 7.44, 4.7, 13.5, 65.386, 1.71, 77.29, 0.767}, 
 {"COL", "South America", "Colombia", "2021-04-04", 2.446219*^6, 9022., 
  9069.857, 64094., 162., 162.714, 48075.479, 177.309, 178.25, 1259.638, 
  3.184, 3.198, 1.3, "", "", "", "", "", "", "", "", 32601., 1.286484*^7, 
  252.832, 0.641, 45101., 0.886, 0.222, 4.5, "tests performed", 2.408085*^6, 
  2.005885*^6, 402200., 27036., 84175., 4.73, 3.94, 0.79, 1654., 82.87, 
  5.0882884*^7, 44.223, 32.2, 7.646, 4.312, 13254.949, 4.5, 124.24, 7.44, 
  4.7, 13.5, 65.386, 1.71, 77.29, 0.767}, {"COL", "South America", 
  "Colombia", "2021-04-05", 2.456409*^6, 10190., 9518.571, 64293., 199., 
  173.429, 48275.742, 200.264, 187.068, 1263.549, 3.911, 3.408, 1.31, "", "", 
  "", "", "", "", "", "", 42199., 1.2907039*^7, 253.662, 0.829, 44997., 
  0.884, 0.232, 4.3, "tests performed", 2.479671*^6, 2.056135*^6, 423536., 
  71586., 73517., 4.87, 4.04, 0.83, 1445., 81.48, 5.0882884*^7, 44.223, 32.2, 
  7.646, 4.312, 13254.949, 4.5, 124.24, 7.44, 4.7, 13.5, 65.386, 1.71, 77.29, 
  0.767}, {"COL", "South America", "Colombia", "2021-04-06", 2.468236*^6, 
  11827., 10072.143, 64524., 231., 181.286, 48508.178, 232.436, 197.948, 
  1268.088, 4.54, 3.563, 1.32, "", "", "", "", "", "", "", "", 44225., 
  1.2951264*^7, 254.531, 0.869, 44576., 0.876, 0.236, 4.2, "tests performed", 
  "", "", "", "", 66295., "", "", "", 1303., 81.48, 5.0882884*^7, 44.223, 
  32.2, 7.646, 4.312, 13254.949, 4.5, 124.24, 7.44, 4.7, 13.5, 65.386, 1.71, 
  77.29, 0.767}, {"COL", "South America", "Colombia", "2021-04-07", 
  2.479617*^6, 11381., 10462.857, 64767., 243., 192.143, 48731.849, 223.67, 
  205.626, 1272.864, 4.776, 3.776, 1.31, "", "", "", "", "", "", "", "", 
  52847., 1.3004111*^7, 255.569, 1.039, 44160., 0.868, 0.248, 4., 
  "tests performed", 2.691513*^6, 2.148976*^6, 542537., "", 64017., 5.29, 
  4.22, 1.07, 1258., 81.48, 5.0882884*^7, 44.223, 32.2, 7.646, 4.312, 
  13254.949, 4.5, 124.24, 7.44, 4.7, 13.5, 65.386, 1.71, 77.29, 0.767}, 
 {"COL", "South America", "Colombia", "2021-04-08", 2.492081*^6, 12464., 
  10607.857, 65014., 247., 200., 48976.803, 244.955, 208.476, 1277.718, 
  4.854, 3.931, 1.32, "", "", "", "", "", "", "", "", 67180., 1.3071291*^7, 
  256.89, 1.32, 45526., 0.895, 0.259, 3.9, "tests performed", 2.812828*^6, 
  2.172751*^6, 640077., 121315., 73134., 5.53, 4.27, 1.26, 1437., 81.48, 
  5.0882884*^7, 44.223, 32.2, 7.646, 4.312, 13254.949, 4.5, 124.24, 7.44, 
  4.7, 13.5, 65.386, 1.71, 77.29, 0.767}, {"COL", "South America", 
  "Colombia", "2021-04-09", 2.504206*^6, 12125., 10879.714, 65283., 269., 
  215.143, 49215.096, 238.292, 213.819, 1283.005, 5.287, 4.228, 1.33, "", "", 
  "", "", "", "", "", "", 64970., 1.3136261*^7, 258.167, 1.277, 48611., 
  0.955, 0.253, 4., "tests performed", 2.946222*^6, 2.201956*^6, 744266., 
  133394., 87154., 5.79, 4.33, 1.46, 1713., 81.48, 5.0882884*^7, 44.223, 
  32.2, 7.646, 4.312, 13254.949, 4.5, 124.24, 7.44, 4.7, 13.5, 65.386, 1.71, 
  77.29, 0.767}, {"COL", "South America", "Colombia", "2021-04-10", 
  2.518715*^6, 14509., 11645.429, 65608., 325., 239.429, 49500.241, 285.145, 
  228.867, 1289.392, 6.387, 4.705, 1.34, "", "", "", "", "", "", "", "", 
  71561., 1.3207822*^7, 259.573, 1.406, 53655., 1.054, 0.249, 4., 
  "tests performed", 3.041349*^6, 2.232564*^6, 808785., 95127., 94329., 5.98, 
  4.39, 1.59, 1854., 81.48, 5.0882884*^7, 44.223, 32.2, 7.646, 4.312, 
  13254.949, 4.5, 124.24, 7.44, 4.7, 13.5, 65.386, 1.71, 77.29, 0.767}, 
 {"COL", "South America", "Colombia", "2021-04-11", 2.536198*^6, 17483., 
  12854.143, 65889., 281., 256.429, 49843.834, 343.593, 252.622, 1294.915, 
  5.522, 5.04, 1.36, "", "", "", "", "", "", "", "", 67946., 1.3275768*^7, 
  260.908, 1.335, 58704., 1.154, 0.251, 4., "tests performed", "", "", "", 
  "", 99912., "", "", "", 1964., 81.48, 5.0882884*^7, 44.223, 32.2, 7.646, 
  4.312, 13254.949, 4.5, 124.24, 7.44, 4.7, 13.5, 65.386, 1.71, 77.29, 
  0.767}, {"COL", "South America", "Colombia", "2021-04-12", 2.552937*^6, 
  16739., 13789.714, 66156., 267., 266.143, 50172.805, 328.971, 271.009, 
  1300.162, 5.247, 5.23, 1.34, "", "", "", "", "", "", "", "", 53153., 
  1.3328921*^7, 261.953, 1.045, 60269., 1.184, 0.251, 4., "tests performed", 
  3.173583*^6, 2.258826*^6, 914757., "", 99130., 6.24, 4.44, 1.8, 1948., 
  81.48, 5.0882884*^7, 44.223, 32.2, 7.646, 4.312, 13254.949, 4.5, 124.24, 
  7.44, 4.7, 13.5, 65.386, 1.71, 77.29, 0.767}, 
 {"COL", "South America", "Colombia", "2021-04-13", 2.569314*^6, 16377., 
  14439.714, 66482., 326., 279.714, 50494.661, 321.857, 283.783, 1306.569, 
  6.407, 5.497, 1.31, "", "", "", "", "", "", "", "", 71880., 1.3400801*^7, 
  263.366, 1.413, 64220., 1.262, 0.25, 4., "tests performed", 3.350226*^6, 
  2.340554*^6, 1.009672*^6, 176643., 109233., 6.58, 4.6, 1.98, 2147., 81.48, 
  5.0882884*^7, 44.223, 32.2, 7.646, 4.312, 13254.949, 4.5, 124.24, 7.44, 
  4.7, 13.5, 65.386, 1.71, 77.29, 0.767}, {"COL", "South America", 
  "Colombia", "2021-04-14", 2.585801*^6, 16487., 15169.143, 66819., 337., 
  293.143, 50818.68, 324.019, 298.119, 1313.192, 6.623, 5.761, 1.27, "", "", 
  "", "", "", "", "", "", 87410., 1.3488211*^7, 265.083, 1.718, 69157., 
  1.359, 0.246, 4.1, "tests performed", 3.455084*^6, 2.407129*^6, 
  1.047955*^6, 104858., 109082., 6.79, 4.73, 2.06, 2144., 81.48, 
  5.0882884*^7, 44.223, 32.2, 7.646, 4.312, 13254.949, 4.5, 124.24, 7.44, 
  4.7, 13.5, 65.386, 1.71, 77.29, 0.767}, {"COL", "South America", 
  "Colombia", "2021-04-15", 2.602719*^6, 16918., 15805.429, 67199., 380., 
  312.143, 51151.169, 332.489, 310.624, 1320.66, 7.468, 6.135, 1.24, "", "", 
  "", "", "", "", "", "", 89027., 1.3577238*^7, 266.833, 1.75, 72278., 1.42, 
  0.24, 4.2, "tests performed", "", "", "", "", 101395., "", "", "", 1993., 
  81.48, 5.0882884*^7, 44.223, 32.2, 7.646, 4.312, 13254.949, 4.5, 124.24, 
  7.44, 4.7, 13.5, 65.386, 1.71, 77.29, 0.767}, 
 {"COL", "South America", "Colombia", "2021-04-16", 2.619422*^6, 16703., 
  16459.429, 67564., 365., 325.857, 51479.433, 328.264, 323.477, 1327.834, 
  7.173, 6.404, 1.21, "", "", "", "", "", "", "", "", 77238., 1.3654476*^7, 
  268.351, 1.518, 74031., 1.455, 0.239, 4.2, "tests performed", 3.590096*^6, 
  2.496243*^6, 1.093853*^6, "", 91982., 7.06, 4.91, 2.15, 1808., 81.48, 
  5.0882884*^7, 44.223, 32.2, 7.646, 4.312, 13254.949, 4.5, 124.24, 7.44, 
  4.7, 13.5, 65.386, 1.71, 77.29, 0.767}, {"COL", "South America", 
  "Colombia", "2021-04-17", 2.636076*^6, 16654., 16765.857, 67931., 367., 
  331.857, 51806.733, 327.301, 329.499, 1335.046, 7.213, 6.522, 1.19, "", "", 
  "", "", "", "", "", "", 81400., 1.3735876*^7, 269.951, 1.6, 75436., 1.483, 
  0.238, 4.2, "tests performed", 3.707216*^6, 2.571554*^6, 1.135662*^6, 
  117120., 95124., 7.29, 5.05, 2.23, 1869., 81.48, 5.0882884*^7, 44.223, 
  32.2, 7.646, 4.312, 13254.949, 4.5, 124.24, 7.44, 4.7, 13.5, 65.386, 1.71, 
  77.29, 0.767}, {"COL", "South America", "Colombia", "2021-04-18", 
  2.652947*^6, 16871., 16678.429, 68328., 397., 348.429, 52138.299, 331.565, 
  327.781, 1342.848, 7.802, 6.848, 1.17, "", "", "", "", "", "", "", "", 
  69964., 1.380584*^7, 271.326, 1.375, 75725., 1.488, 0.238, 4.2, 
  "tests performed", 3.769499*^6, 2.614088*^6, 1.155411*^6, 62283., 94576., 
  7.41, 5.14, 2.27, 1859., 81.48, 5.0882884*^7, 44.223, 32.2, 7.646, 4.312, 
  13254.949, 4.5, 124.24, 7.44, 4.7, 13.5, 65.386, 1.71, 77.29, 0.767}, 
 {"COL", "South America", "Colombia", "2021-04-19", 2.667136*^6, 14189., 
  16314.143, 68748., 420., 370.286, 52417.155, 278.856, 320.621, 1351.103, 
  8.254, 7.277, 1.15, "", "", "", "", "", "", "", "", 62609., 1.3868449*^7, 
  272.556, 1.23, 77075., 1.515, 0.235, 4.3, "tests performed", 3.867076*^6, 
  2.678773*^6, 1.188303*^6, 97577., 99070., 7.6, 5.26, 2.34, 1947., 81.48, 
  5.0882884*^7, 44.223, 32.2, 7.646, 4.312, 13254.949, 4.5, 124.24, 7.44, 
  4.7, 13.5, 65.386, 1.71, 77.29, 0.767}, {"COL", "South America", 
  "Colombia", "2021-04-20", 2.684101*^6, 16965., 16398.143, 69177., 429., 
  385., 52750.567, 333.413, 322.272, 1359.534, 8.431, 7.566, 1.14, "", "", 
  "", "", "", "", "", "", 70930., 1.3939379*^7, 273.95, 1.394, 76940., 1.512, 
  0.237, 4.2, "tests performed", 3.979575*^6, 2.747711*^6, 1.231864*^6, 
  112499., 89907., 7.82, 5.4, 2.42, 1767., 81.48, 5.0882884*^7, 44.223, 32.2, 
  7.646, 4.312, 13254.949, 4.5, 124.24, 7.44, 4.7, 13.5, 65.386, 1.71, 77.29, 
  0.767}, {"COL", "South America", "Colombia", "2021-04-21", 2.701313*^6, 
  17212., 16501.714, 69596., 419., 396.714, 53088.834, 338.267, 324.308, 
  1367.768, 8.235, 7.797, 1.13, "", "", "", "", "", "", "", "", 74004., 
  1.4013383*^7, 275.405, 1.454, 75025., 1.474, 0.239, 4.2, "tests performed", 
  4.131008*^6, 2.850117*^6, 1.280891*^6, 151433., 96561., 8.12, 5.6, 2.52, 
  1898., 81.48, 5.0882884*^7, 44.223, 32.2, 7.646, 4.312, 13254.949, 4.5, 
  124.24, 7.44, 4.7, 13.5, 65.386, 1.71, 77.29, 0.767}, 
 {"COL", "South America", "Colombia", "2021-04-22", 2.720619*^6, 19306., 
  16842.857, 70026., 430., 403.857, 53468.255, 379.42, 331.012, 1376.219, 
  8.451, 7.937, 1.12, "", "", "", "", "", "", "", "", 81926., 1.4095309*^7, 
  277.015, 1.61, 74010., 1.455, 0.242, 4.1, "tests performed", 4.224659*^6, 
  2.904408*^6, 1.320251*^6, 93651., 100296., 8.3, 5.71, 2.59, 1971., 81.48, 
  5.0882884*^7, 44.223, 32.2, 7.646, 4.312, 13254.949, 4.5, 124.24, 7.44, 
  4.7, 13.5, 65.386, 1.71, 77.29, 0.767}, {"COL", "South America", 
  "Colombia", "2021-04-23", 2.740544*^6, 19925., 17303.143, 70446., 420., 
  411.714, 53859.84, 391.586, 340.058, 1384.473, 8.254, 8.091, 1.1, "", "", 
  "", "", "", "", "", "", 98756., 1.4194065*^7, 278.956, 1.941, 77084., 
  1.515, 0.242, 4.1, "tests performed", 4.318314*^6, 2.961023*^6, 
  1.357291*^6, 93655., 104031., 8.49, 5.82, 2.67, 2045., 81.48, 5.0882884*^7, 
  44.223, 32.2, 7.646, 4.312, 13254.949, 4.5, 124.24, 7.44, 4.7, 13.5, 
  65.386, 1.71, 77.29, 0.767}, {"COL", "South America", "Colombia", 
  "2021-04-24", 2.757274*^6, 16730., 17314., 70886., 440., 422.143, 
  54188.634, 328.794, 340.272, 1393.121, 8.647, 8.296, 1.08, "", "", "", "", 
  "", "", "", "", 83354., 1.4277419*^7, 280.594, 1.638, 77363., 1.52, 0.241, 
  4.1, "tests performed", 4.400615*^6, 3.008636*^6, 1.391979*^6, 82301., 
  99057., 8.65, 5.91, 2.74, 1947., 81.48, 5.0882884*^7, 44.223, 32.2, 7.646, 
  4.312, 13254.949, 4.5, 124.24, 7.44, 4.7, 13.5, 65.386, 1.71, 77.29, 
  0.767}, {"COL", "South America", "Colombia", "2021-04-25", 2.774464*^6, 
  17190., 17359.571, 71351., 465., 431.857, 54526.469, 337.835, 341.167, 
  1402.259, 9.139, 8.487, 1.07, "", "", "", "", "", "", "", "", 81104., 
  1.4358523*^7, 282.188, 1.594, 78955., 1.552, 0.239, 4.2, "tests performed", 
  4.451266*^6, 3.039713*^6, 1.411553*^6, 50651., 97395., 8.75, 5.97, 2.77, 
  1914., 81.48, 5.0882884*^7, 44.223, 32.2, 7.646, 4.312, 13254.949, 4.5, 
  124.24, 7.44, 4.7, 13.5, 65.386, 1.71, 77.29, 0.767}, 
 {"COL", "South America", "Colombia", "2021-04-26", 2.787303*^6, 12839., 
  17166.714, 71799., 448., 435.857, 54778.794, 252.325, 337.377, 1411.064, 
  8.805, 8.566, 1.05, "", "", "", "", "", "", "", "", 68589., 1.4427112*^7, 
  283.536, 1.348, 79809., 1.568, 0.239, 4.2, "tests performed", "", "", "", 
  "", 95892., "", "", "", 1885., 81.48, 5.0882884*^7, 44.223, 32.2, 7.646, 
  4.312, 13254.949, 4.5, 124.24, 7.44, 4.7, 13.5, 65.386, 1.71, 77.29, 
  0.767}, {"COL", "South America", "Colombia", "2021-04-27", 2.804881*^6, 
  17578., 17254.286, 72235., 436., 436.857, 55124.254, 345.46, 339.098, 
  1419.633, 8.569, 8.586, 1.05, "", "", "", "", "", "", "", "", 74407., 
  1.4501519*^7, 284.998, 1.462, 80306., 1.578, 0.239, 4.2, "tests performed", 
  4.625373*^6, 3.14901*^6, 1.476363*^6, "", 92257., 9.09, 6.19, 2.9, 1813., 
  81.48, 5.0882884*^7, 44.223, 32.2, 7.646, 4.312, 13254.949, 4.5, 124.24, 
  7.44, 4.7, 13.5, 65.386, 1.71, 77.29, 0.767}, 
 {"COL", "South America", "Colombia", "2021-04-28", 2.824626*^6, 19745., 
  17616.143, 72725., 490., 447., 55512.302, 388.048, 346.21, 1429.263, 9.63, 
  8.785, 1.04, "", "", "", "", "", "", "", "", 84237., 1.4585756*^7, 286.653, 
  1.656, 81768., 1.607, 0.237, 4.2, "tests performed", 4.71464*^6, 
  3.209415*^6, 1.505225*^6, 89267., 83376., 9.27, 6.31, 2.96, 1639., 81.48, 
  5.0882884*^7, 44.223, 32.2, 7.646, 4.312, 13254.949, 4.5, 124.24, 7.44, 
  4.7, 13.5, 65.386, 1.71, 77.29, 0.767}, {"COL", "South America", 
  "Colombia", "2021-04-29", 2.841934*^6, 17308., 17330.714, 73230., 505., 
  457.714, 55852.455, 340.154, 340.6, 1439.187, 9.925, 8.995, 1.02, "", "", 
  "", "", "", "", "", "", 89339., 1.4675095*^7, 288.409, 1.756, 82827., 
  1.628, 0.236, 4.2, "tests performed", 4.824078*^6, 3.277767*^6, 
  1.546311*^6, 109438., 85631., 9.48, 6.44, 3.04, 1683., 81.48, 5.0882884*^7, 
  44.223, 32.2, 7.646, 4.312, 13254.949, 4.5, 124.24, 7.44, 4.7, 13.5, 
  65.386, 1.71, 77.29, 0.767}, {"COL", "South America", "Colombia", 
  "2021-04-30", 2.859724*^6, 17790., 17025.714, 73720., 490., 467.714, 
  56202.082, 349.626, 334.606, 1448.817, 9.63, 9.192, 1.01, "", "", "", "", 
  "", "", "", "", 87024., 1.4762119*^7, 290.12, 1.71, 81151., 1.595, 0.236, 
  4.2, "tests performed", 4.986471*^6, 3.359439*^6, 1.627032*^6, 162393., 
  95451., 9.8, 6.6, 3.2, 1876., 88.89, 5.0882884*^7, 44.223, 32.2, 7.646, 
  4.312, 13254.949, 4.5, 124.24, 7.44, 4.7, 13.5, 65.386, 1.71, 77.29, 
  0.767}, {"COL", "South America", "Colombia", "2021-05-01", 2.877746*^6, 
  18022., 17210.286, 73992., 272., 443.714, 56556.268, 354.186, 338.233, 
  1454.163, 5.346, 8.72, 1., "", "", "", "", "", "", "", "", 85465., 
  1.4847584*^7, 291.799, 1.68, 81452., 1.601, 0.237, 4.2, "tests performed", 
  5.112694*^6, 3.412223*^6, 1.700471*^6, 126223., 101726., 10.05, 6.71, 3.34, 
  1999., 88.89, 5.0882884*^7, 44.223, 32.2, 7.646, 4.312, 13254.949, 4.5, 
  124.24, 7.44, 4.7, 13.5, 65.386, 1.71, 77.29, 0.767}, 
 {"COL", "South America", "Colombia", "2021-05-02", 2.893655*^6, 15909., 
  17027.286, 74477., 485., 446.571, 56868.927, 312.659, 334.637, 1463.695, 
  9.532, 8.776, 0.98, "", "", "", "", "", "", "", "", 56178., 1.4903762*^7, 
  292.903, 1.104, 77891., 1.531, 0.239, 4.2, "tests performed", 5.22033*^6, 
  3.45425*^6, 1.76608*^6, 107636., 109866., 10.26, 6.79, 3.47, 2159., 88.89, 
  5.0882884*^7, 44.223, 32.2, 7.646, 4.312, 13254.949, 4.5, 124.24, 7.44, 
  4.7, 13.5, 65.386, 1.71, 77.29, 0.767}, {"COL", "South America", 
  "Colombia", "2021-05-03", 2.905254*^6, 11599., 16850.143, 75164., 687., 
  480.714, 57096.882, 227.955, 331.155, 1477.196, 13.502, 9.447, 0.97, "", 
  "", "", "", "", "", "", "", 55286., 1.4959048*^7, 293.99, 1.087, 75991., 
  1.493, 0.24, 4.2, "tests performed", "", "", "", "", 122468., "", "", "", 
  2407., 82.41, 5.0882884*^7, 44.223, 32.2, 7.646, 4.312, 13254.949, 4.5, 
  124.24, 7.44, 4.7, 13.5, 65.386, 1.71, 77.29, 0.767}, 
 {"COL", "South America", "Colombia", "2021-05-04", 2.919805*^6, 14551., 
  16417.714, 75627., 463., 484.571, 57382.852, 285.97, 322.657, 1486.295, 
  9.099, 9.523, 0.97, "", "", "", "", "", "", "", "", 60290., 1.5019338*^7, 
  295.175, 1.185, 73974., 1.454, 0.241, 4.1, "tests performed", "", "", "", 
  "", 135070., "", "", "", 2655., 82.41, 5.0882884*^7, 44.223, 32.2, 7.646, 
  4.312, 13254.949, 4.5, 124.24, 7.44, 4.7, 13.5, 65.386, 1.71, 77.29, 
  0.767}, {"COL", "South America", "Colombia", "2021-05-05", 2.934611*^6, 
  14806., 15712.143, 76015., 388., 470., 57673.834, 290.982, 308.79, 
  1493.921, 7.625, 9.237, 0.97, "", "", "", "", "", "", "", "", 66469., 
  1.5085807*^7, 296.481, 1.306, 71436., 1.404, 0.243, 4.1, "tests performed", 
  "", "", "", "", 147356., "", "", "", 2896., 82.41, 5.0882884*^7, 44.223, 
  32.2, 7.646, 4.312, 13254.949, 4.5, 124.24, 7.44, 4.7, 13.5, 65.386, 1.71, 
  77.29, 0.767}, {"COL", "South America", "Colombia", "2021-05-06", 
  2.951101*^6, 16490., 15595.286, 76414., 399., 454.857, 57997.911, 324.078, 
  306.494, 1501.762, 7.842, 8.939, 0.98, "", "", "", "", "", "", "", "", 
  74550., 1.5160357*^7, 297.946, 1.465, 69323., 1.362, 0.247, 4., 
  "tests performed", "", "", "", "", 156760., "", "", "", 3081., 82.41, 
  5.0882884*^7, 44.223, 32.2, 7.646, 4.312, 13254.949, 4.5, 124.24, 7.44, 
  4.7, 13.5, 65.386, 1.71, 77.29, 0.767}, {"COL", "South America", 
  "Colombia", "2021-05-07", 2.968626*^6, 17525., 15557.429, 76867., 453., 
  449.571, 58342.33, 344.418, 305.75, 1510.665, 8.903, 8.835, 0.99, "", "", 
  "", "", "", "", "", "", 82048., 1.5242405*^7, 299.559, 1.612, 68612., 
  1.348, 0.248, 4., "tests performed", 6.096661*^6, 3.861416*^6, 2.235245*^6, 
  "", 158599., 11.98, 7.59, 4.39, 3117., 82.41, 5.0882884*^7, 44.223, 32.2, 
  7.646, 4.312, 13254.949, 4.5, 124.24, 7.44, 4.7, 13.5, 65.386, 1.71, 77.29, 
  0.767}, {"COL", "South America", "Colombia", "2021-05-08", 2.985536*^6, 
  16910., 15398.571, 77359., 492., 481., 58674.662, 332.332, 302.628, 
  1520.334, 9.669, 9.453, 1., "", "", "", "", "", "", "", "", 81382., 
  1.5323787*^7, 301.158, 1.599, 68029., 1.337, 0.251, 4., "tests performed", 
  "", "", "", "", 158764., "", "", "", 3120., 82.41, 5.0882884*^7, 44.223, 
  32.2, 7.646, 4.312, 13254.949, 4.5, 124.24, 7.44, 4.7, 13.5, 65.386, 1.71, 
  77.29, 0.767}, {"COL", "South America", "Colombia", "2021-05-09", 
  3.002758*^6, 17222., 15586.143, 77854., 495., 482.429, 59013.125, 338.464, 
  306.314, 1530.063, 9.728, 9.481, 1.01, "", "", "", "", "", "", "", "", 
  70866., 1.5394653*^7, 302.551, 1.393, 70127., 1.378, 0.251, 4., 
  "tests performed", "", "", "", "", 161585., "", "", "", 3176., 82.41, 
  5.0882884*^7, 44.223, 32.2, 7.646, 4.312, 13254.949, 4.5, 124.24, 7.44, 
  4.7, 13.5, 65.386, 1.71, 77.29, 0.767}, {"COL", "South America", 
  "Colombia", "2021-05-10", 3.015301*^6, 12543., 15721., 78342., 488., 454., 
  59259.632, 246.507, 308.964, 1539.653, 9.591, 8.922, 1.01, "", "", "", "", 
  "", "", "", "", 41635., 1.5436288*^7, 303.369, 0.818, 68177., 1.34, 0.254, 
  3.9, "tests performed", 6.478808*^6, 4.037833*^6, 2.440975*^6, "", 154745., 
  12.73, 7.94, 4.8, 3041., 82.41, 5.0882884*^7, 44.223, 32.2, 7.646, 4.312, 
  13254.949, 4.5, 124.24, 7.44, 4.7, 13.5, 65.386, 1.71, 77.29, 0.767}, 
 {"COL", "South America", "Colombia", "2021-05-11", 3.031726*^6, 16425., 
  15988.714, 78771., 429., 449.143, 59582.432, 322.8, 314.226, 1548.084, 
  8.431, 8.827, 1.01, "", "", "", "", "", "", "", "", 86895., 1.5523183*^7, 
  305.077, 1.708, 71978., 1.415, 0.258, 3.9, "tests performed", 6.673552*^6, 
  4.140197*^6, 2.533355*^6, 194744., 157527., 13.12, 8.14, 4.98, 3096., 
  74.07, 5.0882884*^7, 44.223, 32.2, 7.646, 4.312, 13254.949, 4.5, 124.24, 
  7.44, 4.7, 13.5, 65.386, 1.71, 77.29, 0.767}, 
 {"COL", "South America", "Colombia", "2021-05-12", 3.048719*^6, 16993., 
  16301.143, 79261., 490., 463.714, 59916.395, 333.963, 320.366, 1557.714, 
  9.63, 9.113, 1.02, "", "", "", "", "", "", "", "", 74112., 1.5597295*^7, 
  306.533, 1.457, 73070., 1.436, 0.26, 3.8, "tests performed", 6.851163*^6, 
  4.238607*^6, 2.612556*^6, 177611., 157862., 13.46, 8.33, 5.13, 3102., 
  74.07, 5.0882884*^7, 44.223, 32.2, 7.646, 4.312, 13254.949, 4.5, 124.24, 
  7.44, 4.7, 13.5, 65.386, 1.71, 77.29, 0.767}, 
 {"COL", "South America", "Colombia", "2021-05-13", 3.067879*^6, 19160., 
  16682.571, 79760., 499., 478., 60292.946, 376.551, 327.862, 1567.521, 
  9.807, 9.394, 1.02, "", "", "", "", "", "", "", "", 72705., 1.567*^7, 
  307.962, 1.429, 72806., 1.431, 0.26, 3.8, "tests performed", 7.044644*^6, 
  4.35149*^6, 2.693154*^6, 193481., 160464., 13.84, 8.55, 5.29, 3154., 74.07, 
  5.0882884*^7, 44.223, 32.2, 7.646, 4.312, 13254.949, 4.5, 124.24, 7.44, 
  4.7, 13.5, 65.386, 1.71, 77.29, 0.767}, {"COL", "South America", 
  "Colombia", "2021-05-14", 3.08446*^6, 16581., 16547.714, 80250., 490., 
  483.286, 60618.812, 325.866, 325.212, 1577.151, 9.63, 9.498, 1.01, "", "", 
  "", "", "", "", "", "", 71437., 1.5741437*^7, 309.366, 1.404, 71290., 
  1.401, 0.261, 3.8, "tests performed", "", "", "", "", 158982., "", "", "", 
  3124., 74.07, 5.0882884*^7, 44.223, 32.2, 7.646, 4.312, 13254.949, 4.5, 
  124.24, 7.44, 4.7, 13.5, 65.386, 1.71, 77.29, 0.767}, 
 {"COL", "South America", "Colombia", "2021-05-15", 3.103333*^6, 18873., 
  16828.143, 80780., 530., 488.714, 60989.723, 370.911, 330.723, 1587.567, 
  10.416, 9.605, 1.01, "", "", "", "", "", "", "", "", 79899., 1.5821336*^7, 
  310.936, 1.57, 71078., 1.397, 0.262, 3.8, "tests performed", 7.374433*^6, 
  4.552042*^6, 2.822391*^6, "", 164341., 14.49, 8.95, 5.55, 3230., 74.07, 
  5.0882884*^7, 44.223, 32.2, 7.646, 4.312, 13254.949, 4.5, 124.24, 7.44, 
  4.7, 13.5, 65.386, 1.71, 77.29, 0.767}, {"COL", "South America", 
  "Colombia", "2021-05-16", 3.118426*^6, 15093., 16524., 81300., 520., 
  492.286, 61286.345, 296.622, 324.746, 1597.787, 10.22, 9.675, 1., "", "", 
  "", "", "", "", "", "", 61453., 1.5882789*^7, 312.144, 1.208, 69734., 1.37, 
  0.263, 3.8, "tests performed", 7.459332*^6, 4.601785*^6, 2.857547*^6, 
  84899., 158272., 14.66, 9.04, 5.62, 3111., 74.07, 5.0882884*^7, 44.223, 
  32.2, 7.646, 4.312, 13254.949, 4.5, 124.24, 7.44, 4.7, 13.5, 65.386, 1.71, 
  77.29, 0.767}, {"COL", "South America", "Colombia", "2021-05-17", 
  3.13141*^6, 12984., 16587., 81809., 509., 495.286, 61541.52, 255.174, 
  325.984, 1607.79, 10.003, 9.734, 1., "", "", "", "", "", "", "", "", 
  32568., 1.5915357*^7, 312.784, 0.64, 68438., 1.345, 0.261, 3.8, 
  "tests performed", 7.537763*^6, 4.652005*^6, 2.885758*^6, 78431., 151279., 
  14.81, 9.14, 5.67, 2973., 74.07, 5.0882884*^7, 44.223, 32.2, 7.646, 4.312, 
  13254.949, 4.5, 124.24, 7.44, 4.7, 13.5, 65.386, 1.71, 77.29, 0.767}, 
 {"COL", "South America", "Colombia", "2021-05-18", 3.144547*^6, 13137., 
  16117.286, 82291., 482., 502.857, 61799.701, 258.181, 316.753, 1617.263, 
  9.473, 9.883, 1., "", "", "", "", "", "", "", "", 41262., 1.5956619*^7, 
  313.595, 0.811, 61919., 1.217, 0.264, 3.8, "tests performed", 7.718287*^6, 
  4.759397*^6, 2.95889*^6, 180524., 149248., 15.17, 9.35, 5.82, 2933., 74.07, 
  5.0882884*^7, 44.223, 32.2, 7.646, 4.312, 13254.949, 4.5, 124.24, 7.44, 
  4.7, 13.5, 65.386, 1.71, 77.29, 0.767}, {"COL", "South America", 
  "Colombia", "2021-05-19", 3.161126*^6, 16579., 16058.143, 82743., 452., 
  497.429, 62125.527, 325.827, 315.59, 1626.146, 8.883, 9.776, 1.02, "", "", 
  "", "", "", "", "", "", 75751., 1.603237*^7, 315.084, 1.489, 62154., 1.222, 
  0.264, 3.8, "tests performed", 7.862802*^6, 4.861546*^6, 3.001256*^6, 
  144515., 144520., 15.45, 9.55, 5.9, 2840., 74.07, 5.0882884*^7, 44.223, 
  32.2, 7.646, 4.312, 13254.949, 4.5, 124.24, 7.44, 4.7, 13.5, 65.386, 1.71, 
  77.29, 0.767}, {"COL", "South America", "Colombia", "2021-05-20", 
  3.177212*^6, 16086., 15619., 83233., 490., 496.143, 62441.665, 316.138, 
  306.96, 1635.776, 9.63, 9.751, 1.04, "", "", "", "", "", "", "", "", 
  71291., 1.6103661*^7, 316.485, 1.401, 61952., 1.218, 0.266, 3.8, 
  "tests performed", 8.008919*^6, 4.959877*^6, 3.049042*^6, 146117., 137754., 
  15.74, 9.75, 5.99, 2707., 74.07, 5.0882884*^7, 44.223, 32.2, 7.646, 4.312, 
  13254.949, 4.5, 124.24, 7.44, 4.7, 13.5, 65.386, 1.71, 77.29, 0.767}, 
 {"COL", "South America", "Colombia", "2021-05-21", 3.19205*^6, 14838., 
  15370., 83719., 486., 495.571, 62733.276, 291.611, 302.066, 1645.327, 
  9.551, 9.739, 1.07, "", "", "", "", "", "", "", "", 70423., 1.6174084*^7, 
  317.869, 1.384, 61807., 1.215, 0.271, 3.7, "tests performed", "", "", "", 
  "", 130380., "", "", "", 2562., 74.07, 5.0882884*^7, 44.223, 32.2, 7.646, 
  4.312, 13254.949, 4.5, 124.24, 7.44, 4.7, 13.5, 65.386, 1.71, 77.29, 
  0.767}, {"COL", "South America", "Colombia", "2021-05-22", 3.210787*^6, 
  18737., 15350.571, 84228., 509., 492.571, 63101.514, 368.238, 301.684, 
  1655.331, 10.003, 9.68, 1.11, "", "", "", "", "", "", "", "", 94305., 
  1.6268389*^7, 319.722, 1.853, 63865., 1.255, 0.278, 3.6, "tests performed", 
  8.235482*^6, 5.126062*^6, 3.10942*^6, "", 123007., 16.19, 10.07, 6.11, 
  2417., 74.07, 5.0882884*^7, 44.223, 32.2, 7.646, 4.312, 13254.949, 4.5, 
  124.24, 7.44, 4.7, 13.5, 65.386, 1.71, 77.29, 0.767}, 
 {"COL", "South America", "Colombia", "2021-05-23", 3.232456*^6, 21669., 
  16290., 84724., 496., 489.143, 63527.374, 425.86, 320.147, 1665.079, 9.748, 
  9.613, 1.14, "", "", "", "", "", "", "", "", 66947., 1.6335336*^7, 321.038, 
  1.316, 64650., 1.271, 0.284, 3.5, "tests performed", 8.304265*^6, 
  5.176752*^6, 3.127513*^6, 68783., 120705., 16.32, 10.17, 6.15, 2372., 
  74.07, 5.0882884*^7, 44.223, 32.2, 7.646, 4.312, 13254.949, 4.5, 124.24, 
  7.44, 4.7, 13.5, 65.386, 1.71, 77.29, 0.767}, 
 {"COL", "South America", "Colombia", "2021-05-24", 3.249433*^6, 16977., 
  16860.429, 85207., 483., 485.429, 63861.023, 333.649, 331.358, 1674.571, 
  9.492, 9.54, 1.16, "", "", "", "", "", "", "", "", 40771., 1.6376107*^7, 
  321.839, 0.801, 65821., 1.294, 0.288, 3.5, "tests performed", 8.425588*^6, 
  5.27811*^6, 3.147478*^6, 121323., 126832., 16.56, 10.37, 6.19, 2493., 
  74.07, 5.0882884*^7, 44.223, 32.2, 7.646, 4.312, 13254.949, 4.5, 124.24, 
  7.44, 4.7, 13.5, 65.386, 1.71, 77.29, 0.767}, 
 {"COL", "South America", "Colombia", "2021-05-25", 3.270614*^6, 21181., 
  18009.571, 85666., 459., 482.143, 64277.292, 416.27, 353.942, 1683.592, 
  9.021, 9.476, 1.18, "", "", "", "", "", "", "", "", 89619., 1.6465726*^7, 
  323.6, 1.761, 72730., 1.429, 0.287, 3.5, "tests performed", 8.613236*^6, 
  5.43963*^6, 3.173606*^6, 187648., 127850., 16.93, 10.69, 6.24, 2513., 
  74.07, 5.0882884*^7, 44.223, 32.2, 7.646, 4.312, 13254.949, 4.5, 124.24, 
  7.44, 4.7, 13.5, 65.386, 1.71, 77.29, 0.767}, 
 {"COL", "South America", "Colombia", "2021-05-26", 3.294101*^6, 23487., 
  18996.429, 86180., 514., 491., 64738.882, 461.589, 373.336, 1693.693, 
  10.102, 9.65, 1.18, "", "", "", "", "", "", "", "", 97639., 1.6563365*^7, 
  325.519, 1.919, 75856., 1.491, 0.292, 3.4, "tests performed", 8.84236*^6, 
  5.646512*^6, 3.195848*^6, 229124., 139937., 17.38, 11.1, 6.28, 2750., 
  74.07, 5.0882884*^7, 44.223, 32.2, 7.646, 4.312, 13254.949, 4.5, 124.24, 
  7.44, 4.7, 13.5, 65.386, 1.71, 77.29, 0.767}, 
 {"COL", "South America", "Colombia", "2021-05-27", 3.319193*^6, 25092., 
  20283., 86693., 513., 494.286, 65232.014, 493.132, 398.621, 1703.775, 
  10.082, 9.714, 1.18, "", "", "", "", "", "", "", "", 104058., 1.6667423*^7, 
  327.564, 2.045, 80537., 1.583, 0.295, 3.4, "tests performed", "", "", "", 
  "", 158059., "", "", "", 3106., 74.07, 5.0882884*^7, 44.223, 32.2, 7.646, 
  4.312, 13254.949, 4.5, 124.24, 7.44, 4.7, 13.5, 65.386, 1.71, 77.29, 
  0.767}, {"COL", "South America", "Colombia", "2021-05-28", 3.342567*^6, 
  23374., 21502.429, 87207., 514., 498.286, 65691.383, 459.369, 422.587, 
  1713.877, 10.102, 9.793, 1.18, "", "", "", "", "", "", "", "", 80965., 
  1.6748388*^7, 329.156, 1.591, 82043., 1.612, 0.297, 3.4, "tests performed", 
  "", "", "", "", 180871., "", "", "", 3555., 74.07, 5.0882884*^7, 44.223, 
  32.2, 7.646, 4.312, 13254.949, 4.5, 124.24, 7.44, 4.7, 13.5, 65.386, 1.71, 
  77.29, 0.767}, {"COL", "South America", "Colombia", "2021-05-29", 
  3.363061*^6, 20494., 21753.429, 87747., 540., 502.714, 66094.151, 402.768, 
  427.52, 1724.49, 10.613, 9.88, 1.17, "", "", "", "", "", "", "", "", 
  86214., 1.6834602*^7, 330.85, 1.694, 80888., 1.59, 0.299, 3.3, 
  "tests performed", 9.661266*^6, 6.399229*^6, 3.262037*^6, "", 203683., 
  18.99, 12.58, 6.41, 4003., 74.07, 5.0882884*^7, 44.223, 32.2, 7.646, 4.312, 
  13254.949, 4.5, 124.24, 7.44, 4.7, 13.5, 65.386, 1.71, 77.29, 0.767}, 
 {"COL", "South America", "Colombia", "2021-05-30", 3.383279*^6, 20218., 
  21546.143, 88282., 535., 508.286, 66491.494, 397.344, 423.446, 1735.004, 
  10.514, 9.989, 1.18, "", "", "", "", "", "", "", "", 78907., 1.6913509*^7, 
  332.401, 1.551, 82596., 1.623, 0.3, 3.3, "tests performed", 9.825772*^6, 
  6.551917*^6, 3.273855*^6, 164506., 217358., 19.31, 12.88, 6.43, 4272., 
  74.07, 5.0882884*^7, 44.223, 32.2, 7.646, 4.312, 13254.949, 4.5, 124.24, 
  7.44, 4.7, 13.5, 65.386, 1.71, 77.29, 0.767}, 
 {"COL", "South America", "Colombia", "2021-05-31", 3.406456*^6, 23177., 
  22431.857, 88774., 492., 509.571, 66946.991, 455.497, 440.853, 1744.673, 
  9.669, 10.015, 1.19, "", "", "", "", "", "", "", "", 50978., 1.6964487*^7, 
  333.403, 1.002, 84054., 1.652, 0.301, 3.3, "tests performed", 1.0092122*^7, 
  6.798875*^6, 3.293247*^6, 266350., 238076., 19.83, 13.36, 6.47, 4679., "", 
  5.0882884*^7, 44.223, 32.2, 7.646, 4.312, 13254.949, 4.5, 124.24, 7.44, 
  4.7, 13.5, 65.386, 1.71, 77.29, 0.767}, {"COL", "South America", 
  "Colombia", "2021-06-01", 3.432422*^6, 25966., 23115.429, 89297., 523., 
  518.714, 67457.301, 510.309, 454.287, 1754.952, 10.279, 10.194, 1.2, "", 
  "", "", "", "", "", "", "", 90599., 1.7055086*^7, 335.183, 1.781, 84194., 
  1.655, 0.302, 3.3, "tests performed", 1.0382967*^7, 7.068568*^6, 
  3.314399*^6, 290845., 252819., 20.41, 13.89, 6.51, 4969., "", 5.0882884*^7, 
  44.223, 32.2, 7.646, 4.312, 13254.949, 4.5, 124.24, 7.44, 4.7, 13.5, 
  65.386, 1.71, 77.29, 0.767}, {"COL", "South America", "Colombia", 
  "2021-06-02", 3.459422*^6, 27000., 23617.286, 89808., 511., 518.286, 
  67987.931, 530.63, 464.15, 1764.994, 10.043, 10.186, 1.2, "", "", "", "", 
  "", "", "", "", 108014., 1.71631*^7, 337.306, 2.123, 85676., 1.684, 0.31, 
  3.2, "tests performed", 1.0697683*^7, 7.359045*^6, 3.338638*^6, 314716., 
  265046., 21.02, 14.46, 6.56, 5209., "", 5.0882884*^7, 44.223, 32.2, 7.646, 
  4.312, 13254.949, 4.5, 124.24, 7.44, 4.7, 13.5, 65.386, 1.71, 77.29, 
  0.767}, {"COL", "South America", "Colombia", "2021-06-03", 3.488046*^6, 
  28624., 24121.857, 90353., 545., 522.857, 68550.478, 562.547, 474.066, 
  1775.705, 10.711, 10.276, 1.2, "", "", "", "", "", "", "", "", 96870., 
  1.725997*^7, 339.21, 1.904, 84650., 1.664, 0.313, 3.2, "tests performed", 
  1.0979983*^7, 7.610719*^6, 3.369264*^6, 282300., 266379., 21.58, 14.96, 
  6.62, 5235., "", 5.0882884*^7, 44.223, 32.2, 7.646, 4.312, 13254.949, 4.5, 
  124.24, 7.44, 4.7, 13.5, 65.386, 1.71, 77.29, 0.767}, 
 {"COL", "South America", "Colombia", "2021-06-04", 3.518046*^6, 30000., 
  25068.429, 90890., 537., 526.143, 69140.067, 589.589, 492.669, 1786.259, 
  10.554, 10.34, 1.19, "", "", "", "", "", "", "", "", 97432., 1.7357402*^7, 
  341.125, 1.915, 87002., 1.71, 0.316, 3.2, "tests performed", 1.1244592*^7, 
  7.841655*^6, 3.402937*^6, 264609., 265185., 22.1, 15.41, 6.69, 5212., "", 
  5.0882884*^7, 44.223, 32.2, 7.646, 4.312, 13254.949, 4.5, 124.24, 7.44, 
  4.7, 13.5, 65.386, 1.71, 77.29, 0.767}, {"COL", "South America", 
  "Colombia", "2021-06-05", 3.547017*^6, 28971., 26279.429, 91422., 532., 
  525., 69709.433, 569.366, 516.469, 1796.714, 10.455, 10.318, 1.19, "", "", 
  "", "", "", "", "", "", 98348., 1.745575*^7, 343.057, 1.933, 88735., 1.744, 
  0.319, 3.1, "tests performed", 1.1485904*^7, 8.053098*^6, 3.432806*^6, 
  241312., 260663., 22.57, 15.83, 6.75, 5123., "", 5.0882884*^7, 44.223, 
  32.2, 7.646, 4.312, 13254.949, 4.5, 124.24, 7.44, 4.7, 13.5, 65.386, 1.71, 
  77.29, 0.767}, {"COL", "South America", "Colombia", "2021-06-06", 
  3.571067*^6, 24050., 26826.857, 91961., 539., 525.571, 70182.087, 472.654, 
  527.228, 1807.307, 10.593, 10.329, 1.18, "", "", "", "", "", "", "", "", 
  71602., 1.7527352*^7, 344.465, 1.407, 87692., 1.723, 0.321, 3.1, 
  "tests performed", "", "", "", "", "", "", "", "", "", "", 5.0882884*^7, 
  44.223, 32.2, 7.646, 4.312, 13254.949, 4.5, 124.24, 7.44, 4.7, 13.5, 
  65.386, 1.71, 77.29, 0.767}, {"COL", "South America", "Colombia", 
  "2021-06-07", 3.593016*^6, 21949., 26651.429, 92496., 535., 531.714, 
  70613.45, 431.363, 523.78, 1817.821, 10.514, 10.45, "", "", "", "", "", "", 
  "", "", "", 52198., 1.757955*^7, 345.49, 1.026, 87866., 1.727, 0.323, 3.1, 
  "tests performed", "", "", "", "", "", "", "", "", "", "", 5.0882884*^7, 
  44.223, 32.2, 7.646, 4.312, 13254.949, 4.5, 124.24, 7.44, 4.7, 13.5, 
  65.386, 1.71, 77.29, 0.767}, {"COM", "Africa", "Comoros", "2020-04-30", 1., 
  1., "", "", "", "", 1.15, 1.15, "", "", "", "", "", "", "", "", "", "", "", 
  "", "", "", "", "", "", "", "", "", "", "", "", "", "", "", "", "", "", "", 
  "", "", 869595., 437.352, 20.4, 2.963, 1.726, 1413.89, 18.1, 261.516, 
  11.88, 4.4, 23.6, 15.574, 2.2, 64.32, 0.554}, 
 {"COM", "Africa", "Comoros", "2020-05-01", 1., 0., "", "", "", "", 1.15, 0., 
  "", "", "", "", "", "", "", "", "", "", "", "", "", "", "", "", "", "", "", 
  "", "", "", "", "", "", "", "", "", "", "", "", "", 869595., 437.352, 20.4, 
  2.963, 1.726, 1413.89, 18.1, 261.516, 11.88, 4.4, 23.6, 15.574, 2.2, 64.32, 
  0.554}, {"COM", "Africa", "Comoros", "2020-05-02", 3., 2., "", "", "", "", 
  3.45, 2.3, "", "", "", "", "", "", "", "", "", "", "", "", "", "", "", "", 
  "", "", "", "", "", "", "", "", "", "", "", "", "", "", "", "", 869595., 
  437.352, 20.4, 2.963, 1.726, 1413.89, 18.1, 261.516, 11.88, 4.4, 23.6, 
  15.574, 2.2, 64.32, 0.554}, {"COM", "Africa", "Comoros", "2020-05-03", 3., 
  0., "", "", "", "", 3.45, 0., "", "", "", "", "", "", "", "", "", "", "", 
  "", "", "", "", "", "", "", "", "", "", "", "", "", "", "", "", "", "", "", 
  "", "", 869595., 437.352, 20.4, 2.963, 1.726, 1413.89, 18.1, 261.516, 
  11.88, 4.4, 23.6, 15.574, 2.2, 64.32, 0.554}, 
 {"COM", "Africa", "Comoros", "2020-05-04", 3., 0., "", "", "", "", 3.45, 0., 
  "", "", "", "", "", "", "", "", "", "", "", "", "", "", "", "", "", "", "", 
  "", "", "", "", "", "", "", "", "", "", "", "", "", 869595., 437.352, 20.4, 
  2.963, 1.726, 1413.89, 18.1, 261.516, 11.88, 4.4, 23.6, 15.574, 2.2, 64.32, 
  0.554}, {"COM", "Africa", "Comoros", "2020-05-05", 3., 0., 0.429, "", "", 
  0., 3.45, 0., 0.493, "", "", 0., "", "", "", "", "", "", "", "", "", "", 
  "", "", "", "", "", "", "", "", "", "", "", "", "", "", "", "", "", "", 
  869595., 437.352, 20.4, 2.963, 1.726, 1413.89, 18.1, 261.516, 11.88, 4.4, 
  23.6, 15.574, 2.2, 64.32, 0.554}, {"COM", "Africa", "Comoros", 
  "2020-05-06", 8., 5., 1.143, 1., 1., 0.143, 9.2, 5.75, 1.314, 1.15, 1.15, 
  0.164, "", "", "", "", "", "", "", "", "", "", "", "", "", "", "", "", "", 
  "", "", "", "", "", "", "", "", "", "", "", 869595., 437.352, 20.4, 2.963, 
  1.726, 1413.89, 18.1, 261.516, 11.88, 4.4, 23.6, 15.574, 2.2, 64.32, 
  0.554}, {"COM", "Africa", "Comoros", "2020-05-07", 8., 0., 1., 1., 0., 
  0.143, 9.2, 0., 1.15, 1.15, 0., 0.164, "", "", "", "", "", "", "", "", "", 
  "", "", "", "", "", "", "", "", "", "", "", "", "", "", "", "", "", "", "", 
  869595., 437.352, 20.4, 2.963, 1.726, 1413.89, 18.1, 261.516, 11.88, 4.4, 
  23.6, 15.574, 2.2, 64.32, 0.554}, {"COM", "Africa", "Comoros", 
  "2020-05-08", 8., 0., 1., 1., 0., 0.143, 9.2, 0., 1.15, 1.15, 0., 0.164, 
  "", "", "", "", "", "", "", "", "", "", "", "", "", "", "", "", "", "", "", 
  "", "", "", "", "", "", "", "", "", 869595., 437.352, 20.4, 2.963, 1.726, 
  1413.89, 18.1, 261.516, 11.88, 4.4, 23.6, 15.574, 2.2, 64.32, 0.554}, 
 {"COM", "Africa", "Comoros", "2020-05-09", 11., 3., 1.143, 1., 0., 0.143, 
  12.65, 3.45, 1.314, 1.15, 0., 0.164, "", "", "", "", "", "", "", "", "", 
  "", "", "", "", "", "", "", "", "", "", "", "", "", "", "", "", "", "", "", 
  869595., 437.352, 20.4, 2.963, 1.726, 1413.89, 18.1, 261.516, 11.88, 4.4, 
  23.6, 15.574, 2.2, 64.32, 0.554}, {"COM", "Africa", "Comoros", 
  "2020-05-10", 11., 0., 1.143, 1., 0., 0.143, 12.65, 0., 1.314, 1.15, 0., 
  0.164, "", "", "", "", "", "", "", "", "", "", "", "", "", "", "", "", "", 
  "", "", "", "", "", "", "", "", "", "", "", 869595., 437.352, 20.4, 2.963, 
  1.726, 1413.89, 18.1, 261.516, 11.88, 4.4, 23.6, 15.574, 2.2, 64.32, 
  0.554}, {"COM", "Africa", "Comoros", "2020-05-11", 11., 0., 1.143, 1., 0., 
  0.143, 12.65, 0., 1.314, 1.15, 0., 0.164, "", "", "", "", "", "", "", "", 
  "", "", "", "", "", "", "", "", "", "", "", "", "", "", "", "", "", "", "", 
  "", 869595., 437.352, 20.4, 2.963, 1.726, 1413.89, 18.1, 261.516, 11.88, 
  4.4, 23.6, 15.574, 2.2, 64.32, 0.554}, {"COM", "Africa", "Comoros", 
  "2020-05-12", 11., 0., 1.143, 1., 0., 0.143, 12.65, 0., 1.314, 1.15, 0., 
  0.164, "", "", "", "", "", "", "", "", "", "", "", "", "", "", "", "", "", 
  "", "", "", "", "", "", "", "", "", "", "", 869595., 437.352, 20.4, 2.963, 
  1.726, 1413.89, 18.1, 261.516, 11.88, 4.4, 23.6, 15.574, 2.2, 64.32, 
  0.554}, {"COM", "Africa", "Comoros", "2020-05-13", 11., 0., 0.429, 1., 0., 
  0., 12.65, 0., 0.493, 1.15, 0., 0., "", "", "", "", "", "", "", "", "", "", 
  "", "", "", "", "", "", "", "", "", "", "", "", "", "", "", "", "", "", 
  869595., 437.352, 20.4, 2.963, 1.726, 1413.89, 18.1, 261.516, 11.88, 4.4, 
  23.6, 15.574, 2.2, 64.32, 0.554}, {"COM", "Africa", "Comoros", 
  "2020-05-14", 11., 0., 0.429, 1., 0., 0., 12.65, 0., 0.493, 1.15, 0., 0., 
  "", "", "", "", "", "", "", "", "", "", "", "", "", "", "", "", "", "", "", 
  "", "", "", "", "", "", "", "", "", 869595., 437.352, 20.4, 2.963, 1.726, 
  1413.89, 18.1, 261.516, 11.88, 4.4, 23.6, 15.574, 2.2, 64.32, 0.554}, 
 {"COM", "Africa", "Comoros", "2020-05-15", 11., 0., 0.429, 1., 0., 0., 
  12.65, 0., 0.493, 1.15, 0., 0., "", "", "", "", "", "", "", "", "", "", "", 
  "", "", "", "", "", "", "", "", "", "", "", "", "", "", "", "", "", 
  869595., 437.352, 20.4, 2.963, 1.726, 1413.89, 18.1, 261.516, 11.88, 4.4, 
  23.6, 15.574, 2.2, 64.32, 0.554}, {"COM", "Africa", "Comoros", 
  "2020-05-16", 11., 0., 0., 1., 0., 0., 12.65, 0., 0., 1.15, 0., 0., "", "", 
  "", "", "", "", "", "", "", "", "", "", "", "", "", "", "", "", "", "", "", 
  "", "", "", "", "", "", "", 869595., 437.352, 20.4, 2.963, 1.726, 1413.89, 
  18.1, 261.516, 11.88, 4.4, 23.6, 15.574, 2.2, 64.32, 0.554}, 
 {"COM", "Africa", "Comoros", "2020-05-17", 11., 0., 0., 1., 0., 0., 12.65, 
  0., 0., 1.15, 0., 0., "", "", "", "", "", "", "", "", "", "", "", "", "", 
  "", "", "", "", "", "", "", "", "", "", "", "", "", "", "", 869595., 
  437.352, 20.4, 2.963, 1.726, 1413.89, 18.1, 261.516, 11.88, 4.4, 23.6, 
  15.574, 2.2, 64.32, 0.554}, {"COM", "Africa", "Comoros", "2020-05-18", 11., 
  0., 0., 1., 0., 0., 12.65, 0., 0., 1.15, 0., 0., "", "", "", "", "", "", 
  "", "", "", "", "", "", "", "", "", "", "", "", "", "", "", "", "", "", "", 
  "", "", "", 869595., 437.352, 20.4, 2.963, 1.726, 1413.89, 18.1, 261.516, 
  11.88, 4.4, 23.6, 15.574, 2.2, 64.32, 0.554}, 
 {"COM", "Africa", "Comoros", "2020-05-19", 11., 0., 0., 1., 0., 0., 12.65, 
  0., 0., 1.15, 0., 0., "", "", "", "", "", "", "", "", "", "", "", "", "", 
  "", "", "", "", "", "", "", "", "", "", "", "", "", "", "", 869595., 
  437.352, 20.4, 2.963, 1.726, 1413.89, 18.1, 261.516, 11.88, 4.4, 23.6, 
  15.574, 2.2, 64.32, 0.554}, {"COM", "Africa", "Comoros", "2020-05-20", 34., 
  23., 3.286, 1., 0., 0., 39.099, 26.449, 3.778, 1.15, 0., 0., "", "", "", 
  "", "", "", "", "", "", "", "", "", "", "", "", "", "", "", "", "", "", "", 
  "", "", "", "", "", "", 869595., 437.352, 20.4, 2.963, 1.726, 1413.89, 
  18.1, 261.516, 11.88, 4.4, 23.6, 15.574, 2.2, 64.32, 0.554}, 
 {"COM", "Africa", "Comoros", "2020-05-21", 34., 0., 3.286, 1., 0., 0., 
  39.099, 0., 3.778, 1.15, 0., 0., "", "", "", "", "", "", "", "", "", "", 
  "", "", "", "", "", "", "", "", "", "", "", "", "", "", "", "", "", "", 
  869595., 437.352, 20.4, 2.963, 1.726, 1413.89, 18.1, 261.516, 11.88, 4.4, 
  23.6, 15.574, 2.2, 64.32, 0.554}, {"COM", "Africa", "Comoros", 
  "2020-05-22", 78., 44., 9.571, 1., 0., 0., 89.697, 50.598, 11.007, 1.15, 
  0., 0., "", "", "", "", "", "", "", "", "", "", "", "", "", "", "", "", "", 
  "", "", "", "", "", "", "", "", "", "", "", 869595., 437.352, 20.4, 2.963, 
  1.726, 1413.89, 18.1, 261.516, 11.88, 4.4, 23.6, 15.574, 2.2, 64.32, 
  0.554}, {"COM", "Africa", "Comoros", "2020-05-23", 78., 0., 9.571, 1., 0., 
  0., 89.697, 0., 11.007, 1.15, 0., 0., "", "", "", "", "", "", "", "", "", 
  "", "", "", "", "", "", "", "", "", "", "", "", "", "", "", "", "", "", "", 
  869595., 437.352, 20.4, 2.963, 1.726, 1413.89, 18.1, 261.516, 11.88, 4.4, 
  23.6, 15.574, 2.2, 64.32, 0.554}, {"COM", "Africa", "Comoros", 
  "2020-05-24", 87., 9., 10.857, 1., 0., 0., 100.047, 10.35, 12.485, 1.15, 
  0., 0., "", "", "", "", "", "", "", "", "", "", "", "", "", "", "", "", "", 
  "", "", "", "", "", "", "", "", "", "", "", 869595., 437.352, 20.4, 2.963, 
  1.726, 1413.89, 18.1, 261.516, 11.88, 4.4, 23.6, 15.574, 2.2, 64.32, 
  0.554}, {"COM", "Africa", "Comoros", "2020-05-25", 87., 0., 10.857, 1., 0., 
  0., 100.047, 0., 12.485, 1.15, 0., 0., "", "", "", "", "", "", "", "", "", 
  "", "", "", "", "", "", "", "", "", "", "", "", "", "", "", "", "", "", "", 
  869595., 437.352, 20.4, 2.963, 1.726, 1413.89, 18.1, 261.516, 11.88, 4.4, 
  23.6, 15.574, 2.2, 64.32, 0.554}, {"COM", "Africa", "Comoros", 
  "2020-05-26", 87., 0., 10.857, 1., 0., 0., 100.047, 0., 12.485, 1.15, 0., 
  0., "", "", "", "", "", "", "", "", "", "", "", "", "", "", "", "", "", "", 
  "", "", "", "", "", "", "", "", "", "", 869595., 437.352, 20.4, 2.963, 
  1.726, 1413.89, 18.1, 261.516, 11.88, 4.4, 23.6, 15.574, 2.2, 64.32, 
  0.554}, {"COM", "Africa", "Comoros", "2020-05-27", 87., 0., 7.571, 2., 1., 
  0.143, 100.047, 0., 8.707, 2.3, 1.15, 0.164, "", "", "", "", "", "", "", 
  "", "", "", "", "", "", "", "", "", "", "", "", "", "", "", "", "", "", "", 
  "", "", 869595., 437.352, 20.4, 2.963, 1.726, 1413.89, 18.1, 261.516, 
  11.88, 4.4, 23.6, 15.574, 2.2, 64.32, 0.554}, 
 {"COM", "Africa", "Comoros", "2020-05-28", 87., 0., 7.571, 2., 0., 0.143, 
  100.047, 0., 8.707, 2.3, 0., 0.164, "", "", "", "", "", "", "", "", "", "", 
  "", "", "", "", "", "", "", "", "", "", "", "", "", "", "", "", "", "", 
  869595., 437.352, 20.4, 2.963, 1.726, 1413.89, 18.1, 261.516, 11.88, 4.4, 
  23.6, 15.574, 2.2, 64.32, 0.554}, {"COM", "Africa", "Comoros", 
  "2020-05-29", 87., 0., 1.286, 2., 0., 0.143, 100.047, 0., 1.479, 2.3, 0., 
  0.164, "", "", "", "", "", "", "", "", "", "", "", "", "", "", "", "", "", 
  "", "", "", "", "", "", "", "", "", "", "", 869595., 437.352, 20.4, 2.963, 
  1.726, 1413.89, 18.1, 261.516, 11.88, 4.4, 23.6, 15.574, 2.2, 64.32, 
  0.554}, {"COM", "Africa", "Comoros", "2020-05-30", 106., 19., 4., 2., 0., 
  0.143, 121.896, 21.849, 4.6, 2.3, 0., 0.164, "", "", "", "", "", "", "", 
  "", "", "", "", "", "", "", "", "", "", "", "", "", "", "", "", "", "", "", 
  "", "", 869595., 437.352, 20.4, 2.963, 1.726, 1413.89, 18.1, 261.516, 
  11.88, 4.4, 23.6, 15.574, 2.2, 64.32, 0.554}, 
 {"COM", "Africa", "Comoros", "2020-05-31", 106., 0., 2.714, 2., 0., 0.143, 
  121.896, 0., 3.121, 2.3, 0., 0.164, 0.91, "", "", "", "", "", "", "", "", 
  "", "", "", "", "", "", "", "", "", "", "", "", "", "", "", "", "", "", "", 
  869595., 437.352, 20.4, 2.963, 1.726, 1413.89, 18.1, 261.516, 11.88, 4.4, 
  23.6, 15.574, 2.2, 64.32, 0.554}, {"COM", "Africa", "Comoros", 
  "2020-06-01", 106., 0., 2.714, 2., 0., 0.143, 121.896, 0., 3.121, 2.3, 0., 
  0.164, 0.91, "", "", "", "", "", "", "", "", "", "", "", "", "", "", "", 
  "", "", "", "", "", "", "", "", "", "", "", "", 869595., 437.352, 20.4, 
  2.963, 1.726, 1413.89, 18.1, 261.516, 11.88, 4.4, 23.6, 15.574, 2.2, 64.32, 
  0.554}, {"COM", "Africa", "Comoros", "2020-06-02", 132., 26., 6.429, 2., 
  0., 0.143, 151.795, 29.899, 7.393, 2.3, 0., 0.164, 0.9, "", "", "", "", "", 
  "", "", "", "", "", "", "", "", "", "", "", "", "", "", "", "", "", "", "", 
  "", "", "", 869595., 437.352, 20.4, 2.963, 1.726, 1413.89, 18.1, 261.516, 
  11.88, 4.4, 23.6, 15.574, 2.2, 64.32, 0.554}, 
 {"COM", "Africa", "Comoros", "2020-06-03", 132., 0., 6.429, 2., 0., 0., 
  151.795, 0., 7.393, 2.3, 0., 0., 0.9, "", "", "", "", "", "", "", "", "", 
  "", "", "", "", "", "", "", "", "", "", "", "", "", "", "", "", "", "", 
  869595., 437.352, 20.4, 2.963, 1.726, 1413.89, 18.1, 261.516, 11.88, 4.4, 
  23.6, 15.574, 2.2, 64.32, 0.554}, {"COM", "Africa", "Comoros", 
  "2020-06-04", 132., 0., 6.429, 2., 0., 0., 151.795, 0., 7.393, 2.3, 0., 0., 
  0.9, "", "", "", "", "", "", "", "", "", "", "", "", "", "", "", "", "", 
  "", "", "", "", "", "", "", "", "", "", 869595., 437.352, 20.4, 2.963, 
  1.726, 1413.89, 18.1, 261.516, 11.88, 4.4, 23.6, 15.574, 2.2, 64.32, 
  0.554}, {"COM", "Africa", "Comoros", "2020-06-05", 132., 0., 6.429, 2., 0., 
  0., 151.795, 0., 7.393, 2.3, 0., 0., 0.9, "", "", "", "", "", "", "", "", 
  "", "", "", "", "", "", "", "", "", "", "", "", "", "", "", "", "", "", "", 
  869595., 437.352, 20.4, 2.963, 1.726, 1413.89, 18.1, 261.516, 11.88, 4.4, 
  23.6, 15.574, 2.2, 64.32, 0.554}, {"COM", "Africa", "Comoros", 
  "2020-06-06", 141., 9., 5., 2., 0., 0., 162.144, 10.35, 5.75, 2.3, 0., 0., 
  0.9, "", "", "", "", "", "", "", "", "", "", "", "", "", "", "", "", "", 
  "", "", "", "", "", "", "", "", "", "", 869595., 437.352, 20.4, 2.963, 
  1.726, 1413.89, 18.1, 261.516, 11.88, 4.4, 23.6, 15.574, 2.2, 64.32, 
  0.554}, {"COM", "Africa", "Comoros", "2020-06-07", 141., 0., 5., 2., 0., 
  0., 162.144, 0., 5.75, 2.3, 0., 0., 0.9, "", "", "", "", "", "", "", "", 
  "", "", "", "", "", "", "", "", "", "", "", "", "", "", "", "", "", "", "", 
  869595., 437.352, 20.4, 2.963, 1.726, 1413.89, 18.1, 261.516, 11.88, 4.4, 
  23.6, 15.574, 2.2, 64.32, 0.554}, {"COM", "Africa", "Comoros", 
  "2020-06-08", 141., 0., 5., 2., 0., 0., 162.144, 0., 5.75, 2.3, 0., 0., 
  0.9, "", "", "", "", "", "", "", "", "", "", "", "", "", "", "", "", "", 
  "", "", "", "", "", "", "", "", "", "", 869595., 437.352, 20.4, 2.963, 
  1.726, 1413.89, 18.1, 261.516, 11.88, 4.4, 23.6, 15.574, 2.2, 64.32, 
  0.554}, {"COM", "Africa", "Comoros", "2020-06-09", 141., 0., 1.286, 2., 0., 
  0., 162.144, 0., 1.479, 2.3, 0., 0., 0.9, "", "", "", "", "", "", "", "", 
  "", "", "", "", "", "", "", "", "", "", "", "", "", "", "", "", "", "", "", 
  869595., 437.352, 20.4, 2.963, 1.726, 1413.89, 18.1, 261.516, 11.88, 4.4, 
  23.6, 15.574, 2.2, 64.32, 0.554}, {"COM", "Africa", "Comoros", 
  "2020-06-10", 162., 21., 4.286, 2., 0., 0., 186.294, 24.149, 4.928, 2.3, 
  0., 0., 0.91, "", "", "", "", "", "", "", "", "", "", "", "", "", "", "", 
  "", "", "", "", "", "", "", "", "", "", "", "", 869595., 437.352, 20.4, 
  2.963, 1.726, 1413.89, 18.1, 261.516, 11.88, 4.4, 23.6, 15.574, 2.2, 64.32, 
  0.554}, {"COM", "Africa", "Comoros", "2020-06-11", 162., 0., 4.286, 2., 0., 
  0., 186.294, 0., 4.928, 2.3, 0., 0., 0.92, "", "", "", "", "", "", "", "", 
  "", "", "", "", "", "", "", "", "", "", "", "", "", "", "", "", "", "", "", 
  869595., 437.352, 20.4, 2.963, 1.726, 1413.89, 18.1, 261.516, 11.88, 4.4, 
  23.6, 15.574, 2.2, 64.32, 0.554}, {"COM", "Africa", "Comoros", 
  "2020-06-12", 163., 1., 4.429, 2., 0., 0., 187.444, 1.15, 5.093, 2.3, 0., 
  0., 0.92, "", "", "", "", "", "", "", "", "", "", "", "", "", "", "", "", 
  "", "", "", "", "", "", "", "", "", "", "", 869595., 437.352, 20.4, 2.963, 
  1.726, 1413.89, 18.1, 261.516, 11.88, 4.4, 23.6, 15.574, 2.2, 64.32, 
  0.554}, {"COM", "Africa", "Comoros", "2020-06-13", 176., 13., 5., 2., 0., 
  0., 202.393, 14.949, 5.75, 2.3, 0., 0., 0.92, "", "", "", "", "", "", "", 
  "", "", "", "", "", "", "", "", "", "", "", "", "", "", "", "", "", "", "", 
  "", 869595., 437.352, 20.4, 2.963, 1.726, 1413.89, 18.1, 261.516, 11.88, 
  4.4, 23.6, 15.574, 2.2, 64.32, 0.554}, {"COM", "Africa", "Comoros", 
  "2020-06-14", 176., 0., 5., 2., 0., 0., 202.393, 0., 5.75, 2.3, 0., 0., 
  0.93, "", "", "", "", "", "", "", "", "", "", "", "", "", "", "", "", "", 
  "", "", "", "", "", "", "", "", "", "", 869595., 437.352, 20.4, 2.963, 
  1.726, 1413.89, 18.1, 261.516, 11.88, 4.4, 23.6, 15.574, 2.2, 64.32, 
  0.554}, {"COM", "Africa", "Comoros", "2020-06-15", 176., 0., 5., 2., 0., 
  0., 202.393, 0., 5.75, 2.3, 0., 0., 0.93, "", "", "", "", "", "", "", "", 
  "", "", "", "", "", "", "", "", "", "", "", "", "", "", "", "", "", "", "", 
  869595., 437.352, 20.4, 2.963, 1.726, 1413.89, 18.1, 261.516, 11.88, 4.4, 
  23.6, 15.574, 2.2, 64.32, 0.554}, {"COM", "Africa", "Comoros", 
  "2020-06-16", 197., 21., 8., 3., 1., 0.143, 226.542, 24.149, 9.2, 3.45, 
  1.15, 0.164, 0.93, "", "", "", "", "", "", "", "", "", "", "", "", "", "", 
  "", "", "", "", "", "", "", "", "", "", "", "", "", 869595., 437.352, 20.4, 
  2.963, 1.726, 1413.89, 18.1, 261.516, 11.88, 4.4, 23.6, 15.574, 2.2, 64.32, 
  0.554}, {"COM", "Africa", "Comoros", "2020-06-17", 197., 0., 5., 3., 0., 
  0.143, 226.542, 0., 5.75, 3.45, 0., 0.164, 0.93, "", "", "", "", "", "", 
  "", "", "", "", "", "", "", "", "", "", "", "", "", "", "", "", "", "", "", 
  "", "", 869595., 437.352, 20.4, 2.963, 1.726, 1413.89, 18.1, 261.516, 
  11.88, 4.4, 23.6, 15.574, 2.2, 64.32, 0.554}, 
 {"COM", "Africa", "Comoros", "2020-06-18", 210., 13., 6.857, 5., 2., 0.429, 
  241.492, 14.949, 7.885, 5.75, 2.3, 0.493, 0.94, "", "", "", "", "", "", "", 
  "", "", "", "", "", "", "", "", "", "", "", "", "", "", "", "", "", "", "", 
  "", 869595., 437.352, 20.4, 2.963, 1.726, 1413.89, 18.1, 261.516, 11.88, 
  4.4, 23.6, 15.574, 2.2, 64.32, 0.554}, {"COM", "Africa", "Comoros", 
  "2020-06-19", 210., 0., 6.714, 5., 0., 0.429, 241.492, 0., 7.721, 5.75, 0., 
  0.493, 0.93, "", "", "", "", "", "", "", "", "", "", "", "", "", "", "", 
  "", "", "", "", "", "", "", "", "", "", "", "", 869595., 437.352, 20.4, 
  2.963, 1.726, 1413.89, 18.1, 261.516, 11.88, 4.4, 23.6, 15.574, 2.2, 64.32, 
  0.554}, {"COM", "Africa", "Comoros", "2020-06-20", 247., 37., 10.143, 5., 
  0., 0.429, 284.04, 42.549, 11.664, 5.75, 0., 0.493, 0.93, "", "", "", "", 
  "", "", "", "", "", "", "", "", "", "", "", "", "", "", "", "", "", "", "", 
  "", "", "", "", 869595., 437.352, 20.4, 2.963, 1.726, 1413.89, 18.1, 
  261.516, 11.88, 4.4, 23.6, 15.574, 2.2, 64.32, 0.554}, 
 {"COM", "Africa", "Comoros", "2020-06-21", 247., 0., 10.143, 5., 0., 0.429, 
  284.04, 0., 11.664, 5.75, 0., 0.493, 0.92, "", "", "", "", "", "", "", "", 
  "", "", "", "", "", "", "", "", "", "", "", "", "", "", "", "", "", "", "", 
  869595., 437.352, 20.4, 2.963, 1.726, 1413.89, 18.1, 261.516, 11.88, 4.4, 
  23.6, 15.574, 2.2, 64.32, 0.554}, {"COM", "Africa", "Comoros", 
  "2020-06-22", 247., 0., 10.143, 5., 0., 0.429, 284.04, 0., 11.664, 5.75, 
  0., 0.493, 0.91, "", "", "", "", "", "", "", "", "", "", "", "", "", "", 
  "", "", "", "", "", "", "", "", "", "", "", "", "", 869595., 437.352, 20.4, 
  2.963, 1.726, 1413.89, 18.1, 261.516, 11.88, 4.4, 23.6, 15.574, 2.2, 64.32, 
  0.554}, {"COM", "Africa", "Comoros", "2020-06-23", 265., 18., 9.714, 7., 
  2., 0.571, 304.74, 20.699, 11.171, 8.05, 2.3, 0.657, 0.9, "", "", "", "", 
  "", "", "", "", "", "", "", "", "", "", "", "", "", "", "", "", "", "", "", 
  "", "", "", "", 869595., 437.352, 20.4, 2.963, 1.726, 1413.89, 18.1, 
  261.516, 11.88, 4.4, 23.6, 15.574, 2.2, 64.32, 0.554}, 
 {"COM", "Africa", "Comoros", "2020-06-24", 265., 0., 9.714, 7., 0., 0.571, 
  304.74, 0., 11.171, 8.05, 0., 0.657, 0.89, "", "", "", "", "", "", "", "", 
  "", "", "", "", "", "", "", "", "", "", "", "", "", "", "", "", "", "", "", 
  869595., 437.352, 20.4, 2.963, 1.726, 1413.89, 18.1, 261.516, 11.88, 4.4, 
  23.6, 15.574, 2.2, 64.32, 0.554}, {"COM", "Africa", "Comoros", 
  "2020-06-25", 272., 7., 8.857, 7., 0., 0.286, 312.789, 8.05, 10.185, 8.05, 
  0., 0.329, 0.88, "", "", "", "", "", "", "", "", "", "", "", "", "", "", 
  "", "", "", "", "", "", "", "", "", "", "", "", "", 869595., 437.352, 20.4, 
  2.963, 1.726, 1413.89, 18.1, 261.516, 11.88, 4.4, 23.6, 15.574, 2.2, 64.32, 
  0.554}, {"COM", "Africa", "Comoros", "2020-06-26", 272., 0., 8.857, 7., 0., 
  0.286, 312.789, 0., 10.185, 8.05, 0., 0.329, 0.87, "", "", "", "", "", "", 
  "", "", "", "", "", "", "", "", "", "", "", "", "", "", "", "", "", "", "", 
  "", "", 869595., 437.352, 20.4, 2.963, 1.726, 1413.89, 18.1, 261.516, 
  11.88, 4.4, 23.6, 15.574, 2.2, 64.32, 0.554}, 
 {"COM", "Africa", "Comoros", "2020-06-27", 272., 0., 3.571, 7., 0., 0.286, 
  312.789, 0., 4.107, 8.05, 0., 0.329, 0.87, "", "", "", "", "", "", "", "", 
  "", "", "", "", "", "", "", "", "", "", "", "", "", "", "", "", "", "", "", 
  869595., 437.352, 20.4, 2.963, 1.726, 1413.89, 18.1, 261.516, 11.88, 4.4, 
  23.6, 15.574, 2.2, 64.32, 0.554}, {"COM", "Africa", "Comoros", 
  "2020-06-28", 272., 0., 3.571, 7., 0., 0.286, 312.789, 0., 4.107, 8.05, 0., 
  0.329, 0.87, "", "", "", "", "", "", "", "", "", "", "", "", "", "", "", 
  "", "", "", "", "", "", "", "", "", "", "", "", 869595., 437.352, 20.4, 
  2.963, 1.726, 1413.89, 18.1, 261.516, 11.88, 4.4, 23.6, 15.574, 2.2, 64.32, 
  0.554}, {"COM", "Africa", "Comoros", "2020-06-29", 272., 0., 3.571, 7., 0., 
  0.286, 312.789, 0., 4.107, 8.05, 0., 0.329, 0.86, "", "", "", "", "", "", 
  "", "", "", "", "", "", "", "", "", "", "", "", "", "", "", "", "", "", "", 
  "", "", 869595., 437.352, 20.4, 2.963, 1.726, 1413.89, 18.1, 261.516, 
  11.88, 4.4, 23.6, 15.574, 2.2, 64.32, 0.554}, 
 {"COM", "Africa", "Comoros", "2020-06-30", 303., 31., 5.429, 7., 0., 0., 
  348.438, 35.649, 6.243, 8.05, 0., 0., 0.86, "", "", "", "", "", "", "", "", 
  "", "", "", "", "", "", "", "", "", "", "", "", "", "", "", "", "", "", "", 
  869595., 437.352, 20.4, 2.963, 1.726, 1413.89, 18.1, 261.516, 11.88, 4.4, 
  23.6, 15.574, 2.2, 64.32, 0.554}, {"COM", "Africa", "Comoros", 
  "2020-07-01", 303., 0., 5.429, 7., 0., 0., 348.438, 0., 6.243, 8.05, 0., 
  0., 0.85, "", "", "", "", "", "", "", "", "", "", "", "", "", "", "", "", 
  "", "", "", "", "", "", "", "", "", "", "", 869595., 437.352, 20.4, 2.963, 
  1.726, 1413.89, 18.1, 261.516, 11.88, 4.4, 23.6, 15.574, 2.2, 64.32, 
  0.554}, {"COM", "Africa", "Comoros", "2020-07-02", 303., 0., 4.429, 7., 0., 
  0., 348.438, 0., 5.093, 8.05, 0., 0., 0.83, "", "", "", "", "", "", "", "", 
  "", "", "", "", "", "", "", "", "", "", "", "", "", "", "", "", "", "", "", 
  869595., 437.352, 20.4, 2.963, 1.726, 1413.89, 18.1, 261.516, 11.88, 4.4, 
  23.6, 15.574, 2.2, 64.32, 0.554}, {"COM", "Africa", "Comoros", 
  "2020-07-03", 309., 6., 5.286, 7., 0., 0., 355.338, 6.9, 6.078, 8.05, 0., 
  0., 0.82, "", "", "", "", "", "", "", "", "", "", "", "", "", "", "", "", 
  "", "", "", "", "", "", "", "", "", "", "", 869595., 437.352, 20.4, 2.963, 
  1.726, 1413.89, 18.1, 261.516, 11.88, 4.4, 23.6, 15.574, 2.2, 64.32, 
  0.554}, {"COM", "Africa", "Comoros", "2020-07-04", 309., 0., 5.286, 7., 0., 
  0., 355.338, 0., 6.078, 8.05, 0., 0., 0.81, "", "", "", "", "", "", "", "", 
  "", "", "", "", "", "", "", "", "", "", "", "", "", "", "", "", "", "", "", 
  869595., 437.352, 20.4, 2.963, 1.726, 1413.89, 18.1, 261.516, 11.88, 4.4, 
  23.6, 15.574, 2.2, 64.32, 0.554}, {"COM", "Africa", "Comoros", 
  "2020-07-05", 311., 2., 5.571, 7., 0., 0., 357.638, 2.3, 6.407, 8.05, 0., 
  0., 0.8, "", "", "", "", "", "", "", "", "", "", "", "", "", "", "", "", 
  "", "", "", "", "", "", "", "", "", "", "", 869595., 437.352, 20.4, 2.963, 
  1.726, 1413.89, 18.1, 261.516, 11.88, 4.4, 23.6, 15.574, 2.2, 64.32, 
  0.554}, {"COM", "Africa", "Comoros", "2020-07-06", 311., 0., 5.571, 7., 0., 
  0., 357.638, 0., 6.407, 8.05, 0., 0., 0.79, "", "", "", "", "", "", "", "", 
  "", "", "", "", "", "", "", "", "", "", "", "", "", "", "", "", "", "", "", 
  869595., 437.352, 20.4, 2.963, 1.726, 1413.89, 18.1, 261.516, 11.88, 4.4, 
  23.6, 15.574, 2.2, 64.32, 0.554}, {"COM", "Africa", "Comoros", 
  "2020-07-07", 311., 0., 1.143, 7., 0., 0., 357.638, 0., 1.314, 8.05, 0., 
  0., 0.78, "", "", "", "", "", "", "", "", "", "", "", "", "", "", "", "", 
  "", "", "", "", "", "", "", "", "", "", "", 869595., 437.352, 20.4, 2.963, 
  1.726, 1413.89, 18.1, 261.516, 11.88, 4.4, 23.6, 15.574, 2.2, 64.32, 
  0.554}, {"COM", "Africa", "Comoros", "2020-07-08", 313., 2., 1.429, 7., 0., 
  0., 359.938, 2.3, 1.643, 8.05, 0., 0., 0.78, "", "", "", "", "", "", "", 
  "", "", "", "", "", "", "", "", "", "", "", "", "", "", "", "", "", "", "", 
  "", 869595., 437.352, 20.4, 2.963, 1.726, 1413.89, 18.1, 261.516, 11.88, 
  4.4, 23.6, 15.574, 2.2, 64.32, 0.554}, {"COM", "Africa", "Comoros", 
  "2020-07-09", 314., 1., 1.571, 7., 0., 0., 361.088, 1.15, 1.807, 8.05, 0., 
  0., 0.78, "", "", "", "", "", "", "", "", "", "", "", "", "", "", "", "", 
  "", "", "", "", "", "", "", "", "", "", "", 869595., 437.352, 20.4, 2.963, 
  1.726, 1413.89, 18.1, 261.516, 11.88, 4.4, 23.6, 15.574, 2.2, 64.32, 
  0.554}, {"COM", "Africa", "Comoros", "2020-07-10", 314., 0., 0.714, 7., 0., 
  0., 361.088, 0., 0.821, 8.05, 0., 0., 0.77, "", "", "", "", "", "", "", "", 
  "", "", "", "", "", "", "", "", "", "", "", "", "", "", "", "", "", "", "", 
  869595., 437.352, 20.4, 2.963, 1.726, 1413.89, 18.1, 261.516, 11.88, 4.4, 
  23.6, 15.574, 2.2, 64.32, 0.554}, {"COM", "Africa", "Comoros", 
  "2020-07-11", 317., 3., 1.143, 7., 0., 0., 364.538, 3.45, 1.314, 8.05, 0., 
  0., 0.77, "", "", "", "", "", "", "", "", "", "", "", "", "", "", "", "", 
  "", "", "", "", "", "", "", "", "", "", "", 869595., 437.352, 20.4, 2.963, 
  1.726, 1413.89, 18.1, 261.516, 11.88, 4.4, 23.6, 15.574, 2.2, 64.32, 
  0.554}, {"COM", "Africa", "Comoros", "2020-07-12", 317., 0., 0.857, 7., 0., 
  0., 364.538, 0., 0.986, 8.05, 0., 0., 0.77, "", "", "", "", "", "", "", "", 
  "", "", "", "", "", "", "", "", "", "", "", "", "", "", "", "", "", "", "", 
  869595., 437.352, 20.4, 2.963, 1.726, 1413.89, 18.1, 261.516, 11.88, 4.4, 
  23.6, 15.574, 2.2, 64.32, 0.554}, {"COM", "Africa", "Comoros", 
  "2020-07-13", 317., 0., 0.857, 7., 0., 0., 364.538, 0., 0.986, 8.05, 0., 
  0., 0.77, "", "", "", "", "", "", "", "", "", "", "", "", "", "", "", "", 
  "", "", "", "", "", "", "", "", "", "", "", 869595., 437.352, 20.4, 2.963, 
  1.726, 1413.89, 18.1, 261.516, 11.88, 4.4, 23.6, 15.574, 2.2, 64.32, 
  0.554}, {"COM", "Africa", "Comoros", "2020-07-14", 321., 4., 1.429, 7., 0., 
  0., 369.137, 4.6, 1.643, 8.05, 0., 0., 0.77, "", "", "", "", "", "", "", 
  "", "", "", "", "", "", "", "", "", "", "", "", "", "", "", "", "", "", "", 
  "", 869595., 437.352, 20.4, 2.963, 1.726, 1413.89, 18.1, 261.516, 11.88, 
  4.4, 23.6, 15.574, 2.2, 64.32, 0.554}, {"COM", "Africa", "Comoros", 
  "2020-07-15", 321., 0., 1.143, 7., 0., 0., 369.137, 0., 1.314, 8.05, 0., 
  0., 0.77, "", "", "", "", "", "", "", "", "", "", "", "", "", "", "", "", 
  "", "", "", "", "", "", "", "", "", "", "", 869595., 437.352, 20.4, 2.963, 
  1.726, 1413.89, 18.1, 261.516, 11.88, 4.4, 23.6, 15.574, 2.2, 64.32, 
  0.554}, {"COM", "Africa", "Comoros", "2020-07-16", 328., 7., 2., 7., 0., 
  0., 377.187, 8.05, 2.3, 8.05, 0., 0., 0.77, "", "", "", "", "", "", "", "", 
  "", "", "", "", "", "", "", "", "", "", "", "", "", "", "", "", "", "", "", 
  869595., 437.352, 20.4, 2.963, 1.726, 1413.89, 18.1, 261.516, 11.88, 4.4, 
  23.6, 15.574, 2.2, 64.32, 0.554}, {"COM", "Africa", "Comoros", 
  "2020-07-17", 328., 0., 2., 7., 0., 0., 377.187, 0., 2.3, 8.05, 0., 0., 
  0.76, "", "", "", "", "", "", "", "", "", "", "", "", "", "", "", "", "", 
  "", "", "", "", "", "", "", "", "", "", 869595., 437.352, 20.4, 2.963, 
  1.726, 1413.89, 18.1, 261.516, 11.88, 4.4, 23.6, 15.574, 2.2, 64.32, 
  0.554}, {"COM", "Africa", "Comoros", "2020-07-18", 328., 0., 1.571, 7., 0., 
  0., 377.187, 0., 1.807, 8.05, 0., 0., 0.76, "", "", "", "", "", "", "", "", 
  "", "", "", "", "", "", "", "", "", "", "", "", "", "", "", "", "", "", "", 
  869595., 437.352, 20.4, 2.963, 1.726, 1413.89, 18.1, 261.516, 11.88, 4.4, 
  23.6, 15.574, 2.2, 64.32, 0.554}, {"COM", "Africa", "Comoros", 
  "2020-07-19", 334., 6., 2.429, 7., 0., 0., 384.087, 6.9, 2.793, 8.05, 0., 
  0., 0.75, "", "", "", "", "", "", "", "", "", "", "", "", "", "", "", "", 
  "", "", "", "", "", "", "", "", "", "", "", 869595., 437.352, 20.4, 2.963, 
  1.726, 1413.89, 18.1, 261.516, 11.88, 4.4, 23.6, 15.574, 2.2, 64.32, 
  0.554}, {"COM", "Africa", "Comoros", "2020-07-20", 334., 0., 2.429, 7., 0., 
  0., 384.087, 0., 2.793, 8.05, 0., 0., 0.74, "", "", "", "", "", "", "", "", 
  "", "", "", "", "", "", "", "", "", "", "", "", "", "", "", "", "", "", "", 
  869595., 437.352, 20.4, 2.963, 1.726, 1413.89, 18.1, 261.516, 11.88, 4.4, 
  23.6, 15.574, 2.2, 64.32, 0.554}, {"COM", "Africa", "Comoros", 
  "2020-07-21", 337., 3., 2.286, 7., 0., 0., 387.537, 3.45, 2.628, 8.05, 0., 
  0., 0.73, "", "", "", "", "", "", "", "", "", "", "", "", "", "", "", "", 
  "", "", "", "", "", "", "", "", "", "", "", 869595., 437.352, 20.4, 2.963, 
  1.726, 1413.89, 18.1, 261.516, 11.88, 4.4, 23.6, 15.574, 2.2, 64.32, 
  0.554}, {"COM", "Africa", "Comoros", "2020-07-22", 337., 0., 2.286, 7., 0., 
  0., 387.537, 0., 2.628, 8.05, 0., 0., 0.72, "", "", "", "", "", "", "", "", 
  "", "", "", "", "", "", "", "", "", "", "", "", "", "", "", "", "", "", "", 
  869595., 437.352, 20.4, 2.963, 1.726, 1413.89, 18.1, 261.516, 11.88, 4.4, 
  23.6, 15.574, 2.2, 64.32, 0.554}, {"COM", "Africa", "Comoros", 
  "2020-07-23", 340., 3., 1.714, 7., 0., 0., 390.987, 3.45, 1.971, 8.05, 0., 
  0., 0.72, "", "", "", "", "", "", "", "", "", "", "", "", "", "", "", "", 
  "", "", "", "", "", "", "", "", "", "", "", 869595., 437.352, 20.4, 2.963, 
  1.726, 1413.89, 18.1, 261.516, 11.88, 4.4, 23.6, 15.574, 2.2, 64.32, 
  0.554}, {"COM", "Africa", "Comoros", "2020-07-24", 340., 0., 1.714, 7., 0., 
  0., 390.987, 0., 1.971, 8.05, 0., 0., 0.71, "", "", "", "", "", "", "", "", 
  "", "", "", "", "", "", "", "", "", "", "", "", "", "", "", "", "", "", "", 
  869595., 437.352, 20.4, 2.963, 1.726, 1413.89, 18.1, 261.516, 11.88, 4.4, 
  23.6, 15.574, 2.2, 64.32, 0.554}, {"COM", "Africa", "Comoros", 
  "2020-07-25", 340., 0., 1.714, 7., 0., 0., 390.987, 0., 1.971, 8.05, 0., 
  0., 0.7, "", "", "", "", "", "", "", "", "", "", "", "", "", "", "", "", 
  "", "", "", "", "", "", "", "", "", "", "", 869595., 437.352, 20.4, 2.963, 
  1.726, 1413.89, 18.1, 261.516, 11.88, 4.4, 23.6, 15.574, 2.2, 64.32, 
  0.554}, {"COM", "Africa", "Comoros", "2020-07-26", 354., 14., 2.857, 7., 
  0., 0., 407.086, 16.099, 3.286, 8.05, 0., 0., 0.69, "", "", "", "", "", "", 
  "", "", "", "", "", "", "", "", "", "", "", "", "", "", "", "", "", "", "", 
  "", "", 869595., 437.352, 20.4, 2.963, 1.726, 1413.89, 18.1, 261.516, 
  11.88, 4.4, 23.6, 15.574, 2.2, 64.32, 0.554}, 
 {"COM", "Africa", "Comoros", "2020-07-27", 354., 0., 2.857, 7., 0., 0., 
  407.086, 0., 3.286, 8.05, 0., 0., 0.68, "", "", "", "", "", "", "", "", "", 
  "", "", "", "", "", "", "", "", "", "", "", "", "", "", "", "", "", "", 
  869595., 437.352, 20.4, 2.963, 1.726, 1413.89, 18.1, 261.516, 11.88, 4.4, 
  23.6, 15.574, 2.2, 64.32, 0.554}, {"COM", "Africa", "Comoros", 
  "2020-07-28", 354., 0., 2.429, 7., 0., 0., 407.086, 0., 2.793, 8.05, 0., 
  0., 0.68, "", "", "", "", "", "", "", "", "", "", "", "", "", "", "", "", 
  "", "", "", "", "", "", "", "", "", "", "", 869595., 437.352, 20.4, 2.963, 
  1.726, 1413.89, 18.1, 261.516, 11.88, 4.4, 23.6, 15.574, 2.2, 64.32, 
  0.554}, {"COM", "Africa", "Comoros", "2020-07-29", 378., 24., 5.857, 7., 
  0., 0., 434.685, 27.599, 6.735, 8.05, 0., 0., 0.67, "", "", "", "", "", "", 
  "", "", "", "", "", "", "", "", "", "", "", "", "", "", "", "", "", "", "", 
  "", "", 869595., 437.352, 20.4, 2.963, 1.726, 1413.89, 18.1, 261.516, 
  11.88, 4.4, 23.6, 15.574, 2.2, 64.32, 0.554}, 
 {"COM", "Africa", "Comoros", "2020-07-30", 378., 0., 5.429, 7., 0., 0., 
  434.685, 0., 6.243, 8.05, 0., 0., 0.67, "", "", "", "", "", "", "", "", "", 
  "", "", "", "", "", "", "", "", "", "", "", "", "", "", "", "", "", "", 
  869595., 437.352, 20.4, 2.963, 1.726, 1413.89, 18.1, 261.516, 11.88, 4.4, 
  23.6, 15.574, 2.2, 64.32, 0.554}, {"COM", "Africa", "Comoros", 
  "2020-07-31", 378., 0., 5.429, 7., 0., 0., 434.685, 0., 6.243, 8.05, 0., 
  0., 0.67, "", "", "", "", "", "", "", "", "", "", "", "", "", "", "", "", 
  "", "", "", "", "", "", "", "", "", "", "", 869595., 437.352, 20.4, 2.963, 
  1.726, 1413.89, 18.1, 261.516, 11.88, 4.4, 23.6, 15.574, 2.2, 64.32, 
  0.554}, {"COM", "Africa", "Comoros", "2020-08-01", 386., 8., 6.571, 7., 0., 
  0., 443.885, 9.2, 7.557, 8.05, 0., 0., 0.67, "", "", "", "", "", "", "", 
  "", "", "", "", "", "", "", "", "", "", "", "", "", "", "", "", "", "", "", 
  "", 869595., 437.352, 20.4, 2.963, 1.726, 1413.89, 18.1, 261.516, 11.88, 
  4.4, 23.6, 15.574, 2.2, 64.32, 0.554}, {"COM", "Africa", "Comoros", 
  "2020-08-02", 386., 0., 4.571, 7., 0., 0., 443.885, 0., 5.257, 8.05, 0., 
  0., 0.67, "", "", "", "", "", "", "", "", "", "", "", "", "", "", "", "", 
  "", "", "", "", "", "", "", "", "", "", "", 869595., 437.352, 20.4, 2.963, 
  1.726, 1413.89, 18.1, 261.516, 11.88, 4.4, 23.6, 15.574, 2.2, 64.32, 
  0.554}, {"COM", "Africa", "Comoros", "2020-08-03", 386., 0., 4.571, 7., 0., 
  0., 443.885, 0., 5.257, 8.05, 0., 0., 0.67, "", "", "", "", "", "", "", "", 
  "", "", "", "", "", "", "", "", "", "", "", "", "", "", "", "", "", "", "", 
  869595., 437.352, 20.4, 2.963, 1.726, 1413.89, 18.1, 261.516, 11.88, 4.4, 
  23.6, 15.574, 2.2, 64.32, 0.554}, {"COM", "Africa", "Comoros", 
  "2020-08-04", 388., 2., 4.857, 7., 0., 0., 446.185, 2.3, 5.586, 8.05, 0., 
  0., 0.67, "", "", "", "", "", "", "", "", "", "", "", "", "", "", "", "", 
  "", "", "", "", "", "", "", "", "", "", "", 869595., 437.352, 20.4, 2.963, 
  1.726, 1413.89, 18.1, 261.516, 11.88, 4.4, 23.6, 15.574, 2.2, 64.32, 
  0.554}, {"COM", "Africa", "Comoros", "2020-08-05", 388., 0., 1.429, 7., 0., 
  0., 446.185, 0., 1.643, 8.05, 0., 0., 0.67, "", "", "", "", "", "", "", "", 
  "", "", "", "", "", "", "", "", "", "", "", "", "", "", "", "", "", "", "", 
  869595., 437.352, 20.4, 2.963, 1.726, 1413.89, 18.1, 261.516, 11.88, 4.4, 
  23.6, 15.574, 2.2, 64.32, 0.554}, {"COM", "Africa", "Comoros", 
  "2020-08-06", 396., 8., 2.571, 7., 0., 0., 455.384, 9.2, 2.957, 8.05, 0., 
  0., 0.67, "", "", "", "", "", "", "", "", "", "", "", "", "", "", "", "", 
  "", "", "", "", "", "", "", "", "", "", "", 869595., 437.352, 20.4, 2.963, 
  1.726, 1413.89, 18.1, 261.516, 11.88, 4.4, 23.6, 15.574, 2.2, 64.32, 
  0.554}, {"COM", "Africa", "Comoros", "2020-08-07", 396., 0., 2.571, 7., 0., 
  0., 455.384, 0., 2.957, 8.05, 0., 0., 0.67, "", "", "", "", "", "", "", "", 
  "", "", "", "", "", "", "", "", "", "", "", "", "", "", "", "", "", "", "", 
  869595., 437.352, 20.4, 2.963, 1.726, 1413.89, 18.1, 261.516, 11.88, 4.4, 
  23.6, 15.574, 2.2, 64.32, 0.554}, {"COM", "Africa", "Comoros", 
  "2020-08-08", 399., 3., 1.857, 7., 0., 0., 458.834, 3.45, 2.136, 8.05, 0., 
  0., 0.67, "", "", "", "", "", "", "", "", "", "", "", "", "", "", "", "", 
  "", "", "", "", "", "", "", "", "", "", "", 869595., 437.352, 20.4, 2.963, 
  1.726, 1413.89, 18.1, 261.516, 11.88, 4.4, 23.6, 15.574, 2.2, 64.32, 
  0.554}, {"COM", "Africa", "Comoros", "2020-08-09", 399., 0., 1.857, 7., 0., 
  0., 458.834, 0., 2.136, 8.05, 0., 0., 0.66, "", "", "", "", "", "", "", "", 
  "", "", "", "", "", "", "", "", "", "", "", "", "", "", "", "", "", "", "", 
  869595., 437.352, 20.4, 2.963, 1.726, 1413.89, 18.1, 261.516, 11.88, 4.4, 
  23.6, 15.574, 2.2, 64.32, 0.554}, {"COM", "Africa", "Comoros", 
  "2020-08-10", 399., 0., 1.857, 7., 0., 0., 458.834, 0., 2.136, 8.05, 0., 
  0., 0.66, "", "", "", "", "", "", "", "", "", "", "", "", "", "", "", "", 
  "", "", "", "", "", "", "", "", "", "", "", 869595., 437.352, 20.4, 2.963, 
  1.726, 1413.89, 18.1, 261.516, 11.88, 4.4, 23.6, 15.574, 2.2, 64.32, 
  0.554}, {"COM", "Africa", "Comoros", "2020-08-11", 399., 0., 1.571, 7., 0., 
  0., 458.834, 0., 1.807, 8.05, 0., 0., 0.66, "", "", "", "", "", "", "", "", 
  "", "", "", "", "", "", "", "", "", "", "", "", "", "", "", "", "", "", "", 
  869595., 437.352, 20.4, 2.963, 1.726, 1413.89, 18.1, 261.516, 11.88, 4.4, 
  23.6, 15.574, 2.2, 64.32, 0.554}, {"COM", "Africa", "Comoros", 
  "2020-08-12", 399., 0., 1.571, 7., 0., 0., 458.834, 0., 1.807, 8.05, 0., 
  0., 0.66, "", "", "", "", "", "", "", "", "", "", "", "", "", "", "", "", 
  "", "", "", "", "", "", "", "", "", "", "", 869595., 437.352, 20.4, 2.963, 
  1.726, 1413.89, 18.1, 261.516, 11.88, 4.4, 23.6, 15.574, 2.2, 64.32, 
  0.554}, {"COM", "Africa", "Comoros", "2020-08-13", 399., 0., 0.429, 7., 0., 
  0., 458.834, 0., 0.493, 8.05, 0., 0., 0.67, "", "", "", "", "", "", "", "", 
  "", "", "", "", "", "", "", "", "", "", "", "", "", "", "", "", "", "", "", 
  869595., 437.352, 20.4, 2.963, 1.726, 1413.89, 18.1, 261.516, 11.88, 4.4, 
  23.6, 15.574, 2.2, 64.32, 0.554}, {"COM", "Africa", "Comoros", 
  "2020-08-14", 403., 4., 1., 7., 0., 0., 463.434, 4.6, 1.15, 8.05, 0., 0., 
  0.67, "", "", "", "", "", "", "", "", "", "", "", "", "", "", "", "", "", 
  "", "", "", "", "", "", "", "", "", "", 869595., 437.352, 20.4, 2.963, 
  1.726, 1413.89, 18.1, 261.516, 11.88, 4.4, 23.6, 15.574, 2.2, 64.32, 
  0.554}, {"COM", "Africa", "Comoros", "2020-08-15", 403., 0., 0.571, 7., 0., 
  0., 463.434, 0., 0.657, 8.05, 0., 0., 0.67, "", "", "", "", "", "", "", "", 
  "", "", "", "", "", "", "", "", "", "", "", "", "", "", "", "", "", "", "", 
  869595., 437.352, 20.4, 2.963, 1.726, 1413.89, 18.1, 261.516, 11.88, 4.4, 
  23.6, 15.574, 2.2, 64.32, 0.554}, {"COM", "Africa", "Comoros", 
  "2020-08-16", 405., 2., 0.857, 7., 0., 0., 465.734, 2.3, 0.986, 8.05, 0., 
  0., 0.67, "", "", "", "", "", "", "", "", "", "", "", "", "", "", "", "", 
  "", "", "", "", "", "", "", "", "", "", "", 869595., 437.352, 20.4, 2.963, 
  1.726, 1413.89, 18.1, 261.516, 11.88, 4.4, 23.6, 15.574, 2.2, 64.32, 
  0.554}, {"COM", "Africa", "Comoros", "2020-08-17", 405., 0., 0.857, 7., 0., 
  0., 465.734, 0., 0.986, 8.05, 0., 0., 0.67, "", "", "", "", "", "", "", "", 
  "", "", "", "", "", "", "", "", "", "", "", "", "", "", "", "", "", "", "", 
  869595., 437.352, 20.4, 2.963, 1.726, 1413.89, 18.1, 261.516, 11.88, 4.4, 
  23.6, 15.574, 2.2, 64.32, 0.554}, {"COM", "Africa", "Comoros", 
  "2020-08-18", 406., 1., 1., 7., 0., 0., 466.884, 1.15, 1.15, 8.05, 0., 0., 
  0.67, "", "", "", "", "", "", "", "", "", "", "", "", "", "", "", "", "", 
  "", "", "", "", "", "", "", "", "", "", 869595., 437.352, 20.4, 2.963, 
  1.726, 1413.89, 18.1, 261.516, 11.88, 4.4, 23.6, 15.574, 2.2, 64.32, 
  0.554}, {"COM", "Africa", "Comoros", "2020-08-19", 406., 0., 1., 7., 0., 
  0., 466.884, 0., 1.15, 8.05, 0., 0., 0.67, "", "", "", "", "", "", "", "", 
  "", "", "", "", "", "", "", "", "", "", "", "", "", "", "", "", "", "", "", 
  869595., 437.352, 20.4, 2.963, 1.726, 1413.89, 18.1, 261.516, 11.88, 4.4, 
  23.6, 15.574, 2.2, 64.32, 0.554}, {"COM", "Africa", "Comoros", 
  "2020-08-20", 417., 11., 2.571, 7., 0., 0., 479.534, 12.65, 2.957, 8.05, 
  0., 0., 0.67, "", "", "", "", "", "", "", "", "", "", "", "", "", "", "", 
  "", "", "", "", "", "", "", "", "", "", "", "", 869595., 437.352, 20.4, 
  2.963, 1.726, 1413.89, 18.1, 261.516, 11.88, 4.4, 23.6, 15.574, 2.2, 64.32, 
  0.554}, {"COM", "Africa", "Comoros", "2020-08-21", 417., 0., 2., 7., 0., 
  0., 479.534, 0., 2.3, 8.05, 0., 0., 0.67, "", "", "", "", "", "", "", "", 
  "", "", "", "", "", "", "", "", "", "", "", "", "", "", "", "", "", "", "", 
  869595., 437.352, 20.4, 2.963, 1.726, 1413.89, 18.1, 261.516, 11.88, 4.4, 
  23.6, 15.574, 2.2, 64.32, 0.554}, {"COM", "Africa", "Comoros", 
  "2020-08-22", 417., 0., 2., 7., 0., 0., 479.534, 0., 2.3, 8.05, 0., 0., 
  0.67, "", "", "", "", "", "", "", "", "", "", "", "", "", "", "", "", "", 
  "", "", "", "", "", "", "", "", "", "", 869595., 437.352, 20.4, 2.963, 
  1.726, 1413.89, 18.1, 261.516, 11.88, 4.4, 23.6, 15.574, 2.2, 64.32, 
  0.554}, {"COM", "Africa", "Comoros", "2020-08-23", 417., 0., 1.714, 7., 0., 
  0., 479.534, 0., 1.971, 8.05, 0., 0., 0.68, "", "", "", "", "", "", "", "", 
  "", "", "", "", "", "", "", "", "", "", "", "", "", "", "", "", "", "", "", 
  869595., 437.352, 20.4, 2.963, 1.726, 1413.89, 18.1, 261.516, 11.88, 4.4, 
  23.6, 15.574, 2.2, 64.32, 0.554}, {"COM", "Africa", "Comoros", 
  "2020-08-24", 417., 0., 1.714, 7., 0., 0., 479.534, 0., 1.971, 8.05, 0., 
  0., 0.68, "", "", "", "", "", "", "", "", "", "", "", "", "", "", "", "", 
  "", "", "", "", "", "", "", "", "", "", "", 869595., 437.352, 20.4, 2.963, 
  1.726, 1413.89, 18.1, 261.516, 11.88, 4.4, 23.6, 15.574, 2.2, 64.32, 
  0.554}, {"COM", "Africa", "Comoros", "2020-08-25", 417., 0., 1.571, 7., 0., 
  0., 479.534, 0., 1.807, 8.05, 0., 0., 0.69, "", "", "", "", "", "", "", "", 
  "", "", "", "", "", "", "", "", "", "", "", "", "", "", "", "", "", "", "", 
  869595., 437.352, 20.4, 2.963, 1.726, 1413.89, 18.1, 261.516, 11.88, 4.4, 
  23.6, 15.574, 2.2, 64.32, 0.554}, {"COM", "Africa", "Comoros", 
  "2020-08-26", 417., 0., 1.571, 7., 0., 0., 479.534, 0., 1.807, 8.05, 0., 
  0., 0.69, "", "", "", "", "", "", "", "", "", "", "", "", "", "", "", "", 
  "", "", "", "", "", "", "", "", "", "", "", 869595., 437.352, 20.4, 2.963, 
  1.726, 1413.89, 18.1, 261.516, 11.88, 4.4, 23.6, 15.574, 2.2, 64.32, 
  0.554}, {"COM", "Africa", "Comoros", "2020-08-27", 422., 5., 0.714, 7., 0., 
  0., 485.283, 5.75, 0.821, 8.05, 0., 0., 0.7, "", "", "", "", "", "", "", 
  "", "", "", "", "", "", "", "", "", "", "", "", "", "", "", "", "", "", "", 
  "", 869595., 437.352, 20.4, 2.963, 1.726, 1413.89, 18.1, 261.516, 11.88, 
  4.4, 23.6, 15.574, 2.2, 64.32, 0.554}, {"COM", "Africa", "Comoros", 
  "2020-08-28", 422., 0., 0.714, 7., 0., 0., 485.283, 0., 0.821, 8.05, 0., 
  0., 0.7, "", "", "", "", "", "", "", "", "", "", "", "", "", "", "", "", 
  "", "", "", "", "", "", "", "", "", "", "", 869595., 437.352, 20.4, 2.963, 
  1.726, 1413.89, 18.1, 261.516, 11.88, 4.4, 23.6, 15.574, 2.2, 64.32, 
  0.554}, {"COM", "Africa", "Comoros", "2020-08-29", 423., 1., 0.857, 7., 0., 
  0., 486.433, 1.15, 0.986, 8.05, 0., 0., 0.7, "", "", "", "", "", "", "", 
  "", "", "", "", "", "", "", "", "", "", "", "", "", "", "", "", "", "", "", 
  "", 869595., 437.352, 20.4, 2.963, 1.726, 1413.89, 18.1, 261.516, 11.88, 
  4.4, 23.6, 15.574, 2.2, 64.32, 0.554}, {"COM", "Africa", "Comoros", 
  "2020-08-30", 423., 0., 0.857, 7., 0., 0., 486.433, 0., 0.986, 8.05, 0., 
  0., 0.7, "", "", "", "", "", "", "", "", "", "", "", "", "", "", "", "", 
  "", "", "", "", "", "", "", "", "", "", "", 869595., 437.352, 20.4, 2.963, 
  1.726, 1413.89, 18.1, 261.516, 11.88, 4.4, 23.6, 15.574, 2.2, 64.32, 
  0.554}, {"COM", "Africa", "Comoros", "2020-08-31", 423., 0., 0.857, 7., 0., 
  0., 486.433, 0., 0.986, 8.05, 0., 0., 0.71, "", "", "", "", "", "", "", "", 
  "", "", "", "", "", "", "", "", "", "", "", "", "", "", "", "", "", "", "", 
  869595., 437.352, 20.4, 2.963, 1.726, 1413.89, 18.1, 261.516, 11.88, 4.4, 
  23.6, 15.574, 2.2, 64.32, 0.554}, {"COM", "Africa", "Comoros", 
  "2020-09-01", 427., 4., 1.429, 7., 0., 0., 491.033, 4.6, 1.643, 8.05, 0., 
  0., 0.71, "", "", "", "", "", "", "", "", "", "", "", "", "", "", "", "", 
  "", "", "", "", "", "", "", "", "", "", "", 869595., 437.352, 20.4, 2.963, 
  1.726, 1413.89, 18.1, 261.516, 11.88, 4.4, 23.6, 15.574, 2.2, 64.32, 
  0.554}, {"COM", "Africa", "Comoros", "2020-09-02", 427., 0., 1.429, 7., 0., 
  0., 491.033, 0., 1.643, 8.05, 0., 0., 0.7, "", "", "", "", "", "", "", "", 
  "", "", "", "", "", "", "", "", "", "", "", "", "", "", "", "", "", "", "", 
  869595., 437.352, 20.4, 2.963, 1.726, 1413.89, 18.1, 261.516, 11.88, 4.4, 
  23.6, 15.574, 2.2, 64.32, 0.554}, {"COM", "Africa", "Comoros", 
  "2020-09-03", 448., 21., 3.714, 7., 0., 0., 515.182, 24.149, 4.271, 8.05, 
  0., 0., 0.7, "", "", "", "", "", "", "", "", "", "", "", "", "", "", "", 
  "", "", "", "", "", "", "", "", "", "", "", "", 869595., 437.352, 20.4, 
  2.963, 1.726, 1413.89, 18.1, 261.516, 11.88, 4.4, 23.6, 15.574, 2.2, 64.32, 
  0.554}, {"COM", "Africa", "Comoros", "2020-09-04", 448., 0., 3.714, 7., 0., 
  0., 515.182, 0., 4.271, 8.05, 0., 0., 0.69, "", "", "", "", "", "", "", "", 
  "", "", "", "", "", "", "", "", "", "", "", "", "", "", "", "", "", "", "", 
  869595., 437.352, 20.4, 2.963, 1.726, 1413.89, 18.1, 261.516, 11.88, 4.4, 
  23.6, 15.574, 2.2, 64.32, 0.554}, {"COM", "Africa", "Comoros", 
  "2020-09-05", 452., 4., 4.143, 7., 0., 0., 519.782, 4.6, 4.764, 8.05, 0., 
  0., 0.69, "", "", "", "", "", "", "", "", "", "", "", "", "", "", "", "", 
  "", "", "", "", "", "", "", "", "", "", "", 869595., 437.352, 20.4, 2.963, 
  1.726, 1413.89, 18.1, 261.516, 11.88, 4.4, 23.6, 15.574, 2.2, 64.32, 
  0.554}, {"COM", "Africa", "Comoros", "2020-09-06", 452., 0., 4.143, 7., 0., 
  0., 519.782, 0., 4.764, 8.05, 0., 0., 0.68, "", "", "", "", "", "", "", "", 
  "", "", "", "", "", "", "", "", "", "", "", "", "", "", "", "", "", "", "", 
  869595., 437.352, 20.4, 2.963, 1.726, 1413.89, 18.1, 261.516, 11.88, 4.4, 
  23.6, 15.574, 2.2, 64.32, 0.554}, {"COM", "Africa", "Comoros", 
  "2020-09-07", 452., 0., 4.143, 7., 0., 0., 519.782, 0., 4.764, 8.05, 0., 
  0., 0.68, "", "", "", "", "", "", "", "", "", "", "", "", "", "", "", "", 
  "", "", "", "", "", "", "", "", "", "", "", 869595., 437.352, 20.4, 2.963, 
  1.726, 1413.89, 18.1, 261.516, 11.88, 4.4, 23.6, 15.574, 2.2, 64.32, 
  0.554}, {"COM", "Africa", "Comoros", "2020-09-08", 456., 4., 4.143, 7., 0., 
  0., 524.382, 4.6, 4.764, 8.05, 0., 0., 0.67, "", "", "", "", "", "", "", 
  "", "", "", "", "", "", "", "", "", "", "", "", "", "", "", "", "", "", "", 
  "", 869595., 437.352, 20.4, 2.963, 1.726, 1413.89, 18.1, 261.516, 11.88, 
  4.4, 23.6, 15.574, 2.2, 64.32, 0.554}, {"COM", "Africa", "Comoros", 
  "2020-09-09", 456., 0., 4.143, 7., 0., 0., 524.382, 0., 4.764, 8.05, 0., 
  0., 0.67, "", "", "", "", "", "", "", "", "", "", "", "", "", "", "", "", 
  "", "", "", "", "", "", "", "", "", "", "", 869595., 437.352, 20.4, 2.963, 
  1.726, 1413.89, 18.1, 261.516, 11.88, 4.4, 23.6, 15.574, 2.2, 64.32, 
  0.554}, {"COM", "Africa", "Comoros", "2020-09-10", 456., 0., 1.143, 7., 0., 
  0., 524.382, 0., 1.314, 8.05, 0., 0., 0.66, "", "", "", "", "", "", "", "", 
  "", "", "", "", "", "", "", "", "", "", "", "", "", "", "", "", "", "", "", 
  869595., 437.352, 20.4, 2.963, 1.726, 1413.89, 18.1, 261.516, 11.88, 4.4, 
  23.6, 15.574, 2.2, 64.32, 0.554}, {"COM", "Africa", "Comoros", 
  "2020-09-11", 456., 0., 1.143, 7., 0., 0., 524.382, 0., 1.314, 8.05, 0., 
  0., 0.66, "", "", "", "", "", "", "", "", "", "", "", "", "", "", "", "", 
  "", "", "", "", "", "", "", "", "", "", "", 869595., 437.352, 20.4, 2.963, 
  1.726, 1413.89, 18.1, 261.516, 11.88, 4.4, 23.6, 15.574, 2.2, 64.32, 
  0.554}, {"COM", "Africa", "Comoros", "2020-09-12", 456., 0., 0.571, 7., 0., 
  0., 524.382, 0., 0.657, 8.05, 0., 0., 0.66, "", "", "", "", "", "", "", "", 
  "", "", "", "", "", "", "", "", "", "", "", "", "", "", "", "", "", "", "", 
  869595., 437.352, 20.4, 2.963, 1.726, 1413.89, 18.1, 261.516, 11.88, 4.4, 
  23.6, 15.574, 2.2, 64.32, 0.554}, {"COM", "Africa", "Comoros", 
  "2020-09-13", 456., 0., 0.571, 7., 0., 0., 524.382, 0., 0.657, 8.05, 0., 
  0., 0.67, "", "", "", "", "", "", "", "", "", "", "", "", "", "", "", "", 
  "", "", "", "", "", "", "", "", "", "", "", 869595., 437.352, 20.4, 2.963, 
  1.726, 1413.89, 18.1, 261.516, 11.88, 4.4, 23.6, 15.574, 2.2, 64.32, 
  0.554}, {"COM", "Africa", "Comoros", "2020-09-14", 457., 1., 0.714, 7., 0., 
  0., 525.532, 1.15, 0.821, 8.05, 0., 0., 0.67, "", "", "", "", "", "", "", 
  "", "", "", "", "", "", "", "", "", "", "", "", "", "", "", "", "", "", "", 
  "", 869595., 437.352, 20.4, 2.963, 1.726, 1413.89, 18.1, 261.516, 11.88, 
  4.4, 23.6, 15.574, 2.2, 64.32, 0.554}, {"COM", "Africa", "Comoros", 
  "2020-09-15", 467., 10., 1.571, 7., 0., 0., 537.032, 11.5, 1.807, 8.05, 0., 
  0., 0.67, "", "", "", "", "", "", "", "", "", "", "", "", "", "", "", "", 
  "", "", "", "", "", "", "", "", "", "", "", 869595., 437.352, 20.4, 2.963, 
  1.726, 1413.89, 18.1, 261.516, 11.88, 4.4, 23.6, 15.574, 2.2, 64.32, 
  0.554}, {"COM", "Africa", "Comoros", "2020-09-16", 467., 0., 1.571, 7., 0., 
  0., 537.032, 0., 1.807, 8.05, 0., 0., 0.67, "", "", "", "", "", "", "", "", 
  "", "", "", "", "", "", "", "", "", "", "", "", "", "", "", "", "", "", "", 
  869595., 437.352, 20.4, 2.963, 1.726, 1413.89, 18.1, 261.516, 11.88, 4.4, 
  23.6, 15.574, 2.2, 64.32, 0.554}, {"COM", "Africa", "Comoros", 
  "2020-09-17", 470., 3., 2., 7., 0., 0., 540.481, 3.45, 2.3, 8.05, 0., 0., 
  0.67, "", "", "", "", "", "", "", "", "", "", "", "", "", "", "", "", "", 
  "", "", "", "", "", "", "", "", "", "", 869595., 437.352, 20.4, 2.963, 
  1.726, 1413.89, 18.1, 261.516, 11.88, 4.4, 23.6, 15.574, 2.2, 64.32, 
  0.554}, {"COM", "Africa", "Comoros", "2020-09-18", 470., 0., 2., 7., 0., 
  0., 540.481, 0., 2.3, 8.05, 0., 0., 0.67, "", "", "", "", "", "", "", "", 
  "", "", "", "", "", "", "", "", "", "", "", "", "", "", "", "", "", "", "", 
  869595., 437.352, 20.4, 2.963, 1.726, 1413.89, 18.1, 261.516, 11.88, 4.4, 
  23.6, 15.574, 2.2, 64.32, 0.554}, {"COM", "Africa", "Comoros", 
  "2020-09-19", 470., 0., 2., 7., 0., 0., 540.481, 0., 2.3, 8.05, 0., 0., 
  0.68, "", "", "", "", "", "", "", "", "", "", "", "", "", "", "", "", "", 
  "", "", "", "", "", "", "", "", "", "", 869595., 437.352, 20.4, 2.963, 
  1.726, 1413.89, 18.1, 261.516, 11.88, 4.4, 23.6, 15.574, 2.2, 64.32, 
  0.554}, {"COM", "Africa", "Comoros", "2020-09-20", 470., 0., 2., 7., 0., 
  0., 540.481, 0., 2.3, 8.05, 0., 0., 0.68, "", "", "", "", "", "", "", "", 
  "", "", "", "", "", "", "", "", "", "", "", "", "", "", "", "", "", "", "", 
  869595., 437.352, 20.4, 2.963, 1.726, 1413.89, 18.1, 261.516, 11.88, 4.4, 
  23.6, 15.574, 2.2, 64.32, 0.554}, {"COM", "Africa", "Comoros", 
  "2020-09-21", 470., 0., 1.857, 7., 0., 0., 540.481, 0., 2.136, 8.05, 0., 
  0., 0.69, "", "", "", "", "", "", "", "", "", "", "", "", "", "", "", "", 
  "", "", "", "", "", "", "", "", "", "", "", 869595., 437.352, 20.4, 2.963, 
  1.726, 1413.89, 18.1, 261.516, 11.88, 4.4, 23.6, 15.574, 2.2, 64.32, 
  0.554}, {"COM", "Africa", "Comoros", "2020-09-22", 470., 0., 0.429, 7., 0., 
  0., 540.481, 0., 0.493, 8.05, 0., 0., 0.69, "", "", "", "", "", "", "", "", 
  "", "", "", "", "", "", "", "", "", "", "", "", "", "", "", "", "", "", "", 
  869595., 437.352, 20.4, 2.963, 1.726, 1413.89, 18.1, 261.516, 11.88, 4.4, 
  23.6, 15.574, 2.2, 64.32, 0.554}, {"COM", "Africa", "Comoros", 
  "2020-09-23", 470., 0., 0.429, 7., 0., 0., 540.481, 0., 0.493, 8.05, 0., 
  0., 0.7, "", "", "", "", "", "", "", "", "", "", "", "", "", "", "", "", 
  "", "", "", "", "", "", "", "", "", "", "", 869595., 437.352, 20.4, 2.963, 
  1.726, 1413.89, 18.1, 261.516, 11.88, 4.4, 23.6, 15.574, 2.2, 64.32, 
  0.554}, {"COM", "Africa", "Comoros", "2020-09-24", 474., 4., 0.571, 7., 0., 
  0., 545.081, 4.6, 0.657, 8.05, 0., 0., 0.71, "", "", "", "", "", "", "", 
  "", "", "", "", "", "", "", "", "", "", "", "", "", "", "", "", "", "", "", 
  "", 869595., 437.352, 20.4, 2.963, 1.726, 1413.89, 18.1, 261.516, 11.88, 
  4.4, 23.6, 15.574, 2.2, 64.32, 0.554}, {"COM", "Africa", "Comoros", 
  "2020-09-25", 474., 0., 0.571, 7., 0., 0., 545.081, 0., 0.657, 8.05, 0., 
  0., 0.72, "", "", "", "", "", "", "", "", "", "", "", "", "", "", "", "", 
  "", "", "", "", "", "", "", "", "", "", "", 869595., 437.352, 20.4, 2.963, 
  1.726, 1413.89, 18.1, 261.516, 11.88, 4.4, 23.6, 15.574, 2.2, 64.32, 
  0.554}, {"COM", "Africa", "Comoros", "2020-09-26", 478., 4., 1.143, 7., 0., 
  0., 549.681, 4.6, 1.314, 8.05, 0., 0., 0.72, "", "", "", "", "", "", "", 
  "", "", "", "", "", "", "", "", "", "", "", "", "", "", "", "", "", "", "", 
  "", 869595., 437.352, 20.4, 2.963, 1.726, 1413.89, 18.1, 261.516, 11.88, 
  4.4, 23.6, 15.574, 2.2, 64.32, 0.554}, {"COM", "Africa", "Comoros", 
  "2020-09-27", 478., 0., 1.143, 7., 0., 0., 549.681, 0., 1.314, 8.05, 0., 
  0., 0.72, "", "", "", "", "", "", "", "", "", "", "", "", "", "", "", "", 
  "", "", "", "", "", "", "", "", "", "", "", 869595., 437.352, 20.4, 2.963, 
  1.726, 1413.89, 18.1, 261.516, 11.88, 4.4, 23.6, 15.574, 2.2, 64.32, 
  0.554}, {"COM", "Africa", "Comoros", "2020-09-28", 478., 0., 1.143, 7., 0., 
  0., 549.681, 0., 1.314, 8.05, 0., 0., 0.71, "", "", "", "", "", "", "", "", 
  "", "", "", "", "", "", "", "", "", "", "", "", "", "", "", "", "", "", "", 
  869595., 437.352, 20.4, 2.963, 1.726, 1413.89, 18.1, 261.516, 11.88, 4.4, 
  23.6, 15.574, 2.2, 64.32, 0.554}, {"COM", "Africa", "Comoros", 
  "2020-09-29", 479., 1., 1.286, 7., 0., 0., 550.831, 1.15, 1.479, 8.05, 0., 
  0., 0.71, "", "", "", "", "", "", "", "", "", "", "", "", "", "", "", "", 
  "", "", "", "", "", "", "", "", "", "", "", 869595., 437.352, 20.4, 2.963, 
  1.726, 1413.89, 18.1, 261.516, 11.88, 4.4, 23.6, 15.574, 2.2, 64.32, 
  0.554}, {"COM", "Africa", "Comoros", "2020-09-30", 479., 0., 1.286, 7., 0., 
  0., 550.831, 0., 1.479, 8.05, 0., 0., 0.71, "", "", "", "", "", "", "", "", 
  "", "", "", "", "", "", "", "", "", "", "", "", "", "", "", "", "", "", "", 
  869595., 437.352, 20.4, 2.963, 1.726, 1413.89, 18.1, 261.516, 11.88, 4.4, 
  23.6, 15.574, 2.2, 64.32, 0.554}, {"COM", "Africa", "Comoros", 
  "2020-10-01", 484., 5., 1.429, 7., 0., 0., 556.581, 5.75, 1.643, 8.05, 0., 
  0., 0.71, "", "", "", "", "", "", "", "", "", "", "", "", "", "", "", "", 
  "", "", "", "", "", "", "", "", "", "", "", 869595., 437.352, 20.4, 2.963, 
  1.726, 1413.89, 18.1, 261.516, 11.88, 4.4, 23.6, 15.574, 2.2, 64.32, 
  0.554}, {"COM", "Africa", "Comoros", "2020-10-02", 484., 0., 1.429, 7., 0., 
  0., 556.581, 0., 1.643, 8.05, 0., 0., 0.71, "", "", "", "", "", "", "", "", 
  "", "", "", "", "", "", "", "", "", "", "", "", "", "", "", "", "", "", "", 
  869595., 437.352, 20.4, 2.963, 1.726, 1413.89, 18.1, 261.516, 11.88, 4.4, 
  23.6, 15.574, 2.2, 64.32, 0.554}, {"COM", "Africa", "Comoros", 
  "2020-10-03", 487., 3., 1.286, 7., 0., 0., 560.031, 3.45, 1.479, 8.05, 0., 
  0., 0.71, "", "", "", "", "", "", "", "", "", "", "", "", "", "", "", "", 
  "", "", "", "", "", "", "", "", "", "", "", 869595., 437.352, 20.4, 2.963, 
  1.726, 1413.89, 18.1, 261.516, 11.88, 4.4, 23.6, 15.574, 2.2, 64.32, 
  0.554}, {"COM", "Africa", "Comoros", "2020-10-04", 487., 0., 1.286, 7., 0., 
  0., 560.031, 0., 1.479, 8.05, 0., 0., 0.71, "", "", "", "", "", "", "", "", 
  "", "", "", "", "", "", "", "", "", "", "", "", "", "", "", "", "", "", "", 
  869595., 437.352, 20.4, 2.963, 1.726, 1413.89, 18.1, 261.516, 11.88, 4.4, 
  23.6, 15.574, 2.2, 64.32, 0.554}, {"COM", "Africa", "Comoros", 
  "2020-10-05", 487., 0., 1.286, 7., 0., 0., 560.031, 0., 1.479, 8.05, 0., 
  0., 0.71, "", "", "", "", "", "", "", "", "", "", "", "", "", "", "", "", 
  "", "", "", "", "", "", "", "", "", "", "", 869595., 437.352, 20.4, 2.963, 
  1.726, 1413.89, 18.1, 261.516, 11.88, 4.4, 23.6, 15.574, 2.2, 64.32, 
  0.554}, {"COM", "Africa", "Comoros", "2020-10-06", 491., 4., 1.714, 7., 0., 
  0., 564.631, 4.6, 1.971, 8.05, 0., 0., 0.7, "", "", "", "", "", "", "", "", 
  "", "", "", "", "", "", "", "", "", "", "", "", "", "", "", "", "", "", "", 
  869595., 437.352, 20.4, 2.963, 1.726, 1413.89, 18.1, 261.516, 11.88, 4.4, 
  23.6, 15.574, 2.2, 64.32, 0.554}, {"COM", "Africa", "Comoros", 
  "2020-10-07", 491., 0., 1.714, 7., 0., 0., 564.631, 0., 1.971, 8.05, 0., 
  0., 0.7, "", "", "", "", "", "", "", "", "", "", "", "", "", "", "", "", 
  "", "", "", "", "", "", "", "", "", "", "", 869595., 437.352, 20.4, 2.963, 
  1.726, 1413.89, 18.1, 261.516, 11.88, 4.4, 23.6, 15.574, 2.2, 64.32, 
  0.554}, {"COM", "Africa", "Comoros", "2020-10-08", 495., 4., 1.571, 7., 0., 
  0., 569.231, 4.6, 1.807, 8.05, 0., 0., 0.69, "", "", "", "", "", "", "", 
  "", "", "", "", "", "", "", "", "", "", "", "", "", "", "", "", "", "", "", 
  "", 869595., 437.352, 20.4, 2.963, 1.726, 1413.89, 18.1, 261.516, 11.88, 
  4.4, 23.6, 15.574, 2.2, 64.32, 0.554}, {"COM", "Africa", "Comoros", 
  "2020-10-09", 495., 0., 1.571, 7., 0., 0., 569.231, 0., 1.807, 8.05, 0., 
  0., 0.68, "", "", "", "", "", "", "", "", "", "", "", "", "", "", "", "", 
  "", "", "", "", "", "", "", "", "", "", "", 869595., 437.352, 20.4, 2.963, 
  1.726, 1413.89, 18.1, 261.516, 11.88, 4.4, 23.6, 15.574, 2.2, 64.32, 
  0.554}, {"COM", "Africa", "Comoros", "2020-10-10", 495., 0., 1.143, 7., 0., 
  0., 569.231, 0., 1.314, 8.05, 0., 0., 0.67, "", "", "", "", "", "", "", "", 
  "", "", "", "", "", "", "", "", "", "", "", "", "", "", "", "", "", "", "", 
  869595., 437.352, 20.4, 2.963, 1.726, 1413.89, 18.1, 261.516, 11.88, 4.4, 
  23.6, 15.574, 2.2, 64.32, 0.554}, {"COM", "Africa", "Comoros", 
  "2020-10-11", 495., 0., 1.143, 7., 0., 0., 569.231, 0., 1.314, 8.05, 0., 
  0., 0.66, "", "", "", "", "", "", "", "", "", "", "", "", "", "", "", "", 
  "", "", "", "", "", "", "", "", "", "", "", 869595., 437.352, 20.4, 2.963, 
  1.726, 1413.89, 18.1, 261.516, 11.88, 4.4, 23.6, 15.574, 2.2, 64.32, 
  0.554}, {"COM", "Africa", "Comoros", "2020-10-12", 495., 0., 1.143, 7., 0., 
  0., 569.231, 0., 1.314, 8.05, 0., 0., 0.65, "", "", "", "", "", "", "", "", 
  "", "", "", "", "", "", "", "", "", "", "", "", "", "", "", "", "", "", "", 
  869595., 437.352, 20.4, 2.963, 1.726, 1413.89, 18.1, 261.516, 11.88, 4.4, 
  23.6, 15.574, 2.2, 64.32, 0.554}, {"COM", "Africa", "Comoros", 
  "2020-10-13", 496., 1., 0.714, 7., 0., 0., 570.38, 1.15, 0.821, 8.05, 0., 
  0., 0.65, "", "", "", "", "", "", "", "", "", "", "", "", "", "", "", "", 
  "", "", "", "", "", "", "", "", "", "", "", 869595., 437.352, 20.4, 2.963, 
  1.726, 1413.89, 18.1, 261.516, 11.88, 4.4, 23.6, 15.574, 2.2, 64.32, 
  0.554}, {"COM", "Africa", "Comoros", "2020-10-14", 496., 0., 0.714, 7., 0., 
  0., 570.38, 0., 0.821, 8.05, 0., 0., 0.64, "", "", "", "", "", "", "", "", 
  "", "", "", "", "", "", "", "", "", "", "", "", "", "", "", "", "", "", "", 
  869595., 437.352, 20.4, 2.963, 1.726, 1413.89, 18.1, 261.516, 11.88, 4.4, 
  23.6, 15.574, 2.2, 64.32, 0.554}, {"COM", "Africa", "Comoros", 
  "2020-10-15", 496., 0., 0.143, 7., 0., 0., 570.38, 0., 0.164, 8.05, 0., 0., 
  0.63, "", "", "", "", "", "", "", "", "", "", "", "", "", "", "", "", "", 
  "", "", "", "", "", "", "", "", "", "", 869595., 437.352, 20.4, 2.963, 
  1.726, 1413.89, 18.1, 261.516, 11.88, 4.4, 23.6, 15.574, 2.2, 64.32, 
  0.554}, {"COM", "Africa", "Comoros", "2020-10-16", 502., 6., 1., 7., 0., 
  0., 577.28, 6.9, 1.15, 8.05, 0., 0., 0.63, "", "", "", "", "", "", "", "", 
  "", "", "", "", "", "", "", "", "", "", "", "", "", "", "", "", "", "", "", 
  869595., 437.352, 20.4, 2.963, 1.726, 1413.89, 18.1, 261.516, 11.88, 4.4, 
  23.6, 15.574, 2.2, 64.32, 0.554}, {"COM", "Africa", "Comoros", 
  "2020-10-17", 502., 0., 1., 7., 0., 0., 577.28, 0., 1.15, 8.05, 0., 0., 
  0.63, "", "", "", "", "", "", "", "", "", "", "", "", "", "", "", "", "", 
  "", "", "", "", "", "", "", "", "", "", 869595., 437.352, 20.4, 2.963, 
  1.726, 1413.89, 18.1, 261.516, 11.88, 4.4, 23.6, 15.574, 2.2, 64.32, 
  0.554}, {"COM", "Africa", "Comoros", "2020-10-18", 502., 0., 1., 7., 0., 
  0., 577.28, 0., 1.15, 8.05, 0., 0., 0.63, "", "", "", "", "", "", "", "", 
  "", "", "", "", "", "", "", "", "", "", "", "", "", "", "", "", "", "", "", 
  869595., 437.352, 20.4, 2.963, 1.726, 1413.89, 18.1, 261.516, 11.88, 4.4, 
  23.6, 15.574, 2.2, 64.32, 0.554}, {"COM", "Africa", "Comoros", 
  "2020-10-19", 502., 0., 1., 7., 0., 0., 577.28, 0., 1.15, 8.05, 0., 0., 
  0.63, "", "", "", "", "", "", "", "", "", "", "", "", "", "", "", "", "", 
  "", "", "", "", "", "", "", "", "", "", 869595., 437.352, 20.4, 2.963, 
  1.726, 1413.89, 18.1, 261.516, 11.88, 4.4, 23.6, 15.574, 2.2, 64.32, 
  0.554}, {"COM", "Africa", "Comoros", "2020-10-20", 504., 2., 1.143, 7., 0., 
  0., 579.58, 2.3, 1.314, 8.05, 0., 0., 0.63, "", "", "", "", "", "", "", "", 
  "", "", "", "", "", "", "", "", "", "", "", "", "", "", "", "", "", "", "", 
  869595., 437.352, 20.4, 2.963, 1.726, 1413.89, 18.1, 261.516, 11.88, 4.4, 
  23.6, 15.574, 2.2, 64.32, 0.554}, {"COM", "Africa", "Comoros", 
  "2020-10-21", 504., 0., 1.143, 7., 0., 0., 579.58, 0., 1.314, 8.05, 0., 0., 
  0.63, "", "", "", "", "", "", "", "", "", "", "", "", "", "", "", "", "", 
  "", "", "", "", "", "", "", "", "", "", 869595., 437.352, 20.4, 2.963, 
  1.726, 1413.89, 18.1, 261.516, 11.88, 4.4, 23.6, 15.574, 2.2, 64.32, 
  0.554}, {"COM", "Africa", "Comoros", "2020-10-22", 517., 13., 3., 7., 0., 
  0., 594.53, 14.949, 3.45, 8.05, 0., 0., 0.63, "", "", "", "", "", "", "", 
  "", "", "", "", "", "", "", "", "", "", "", "", "", "", "", "", "", "", "", 
  "", 869595., 437.352, 20.4, 2.963, 1.726, 1413.89, 18.1, 261.516, 11.88, 
  4.4, 23.6, 15.574, 2.2, 64.32, 0.554}, {"COM", "Africa", "Comoros", 
  "2020-10-23", 517., 0., 2.143, 7., 0., 0., 594.53, 0., 2.464, 8.05, 0., 0., 
  0.63, "", "", "", "", "", "", "", "", "", "", "", "", "", "", "", "", "", 
  "", "", "", "", "", "", "", "", "", "", 869595., 437.352, 20.4, 2.963, 
  1.726, 1413.89, 18.1, 261.516, 11.88, 4.4, 23.6, 15.574, 2.2, 64.32, 
  0.554}, {"COM", "Africa", "Comoros", "2020-10-24", 517., 0., 2.143, 7., 0., 
  0., 594.53, 0., 2.464, 8.05, 0., 0., 0.63, "", "", "", "", "", "", "", "", 
  "", "", "", "", "", "", "", "", "", "", "", "", "", "", "", "", "", "", "", 
  869595., 437.352, 20.4, 2.963, 1.726, 1413.89, 18.1, 261.516, 11.88, 4.4, 
  23.6, 15.574, 2.2, 64.32, 0.554}, {"COM", "Africa", "Comoros", 
  "2020-10-25", 517., 0., 2.143, 7., 0., 0., 594.53, 0., 2.464, 8.05, 0., 0., 
  0.63, "", "", "", "", "", "", "", "", "", "", "", "", "", "", "", "", "", 
  "", "", "", "", "", "", "", "", "", "", 869595., 437.352, 20.4, 2.963, 
  1.726, 1413.89, 18.1, 261.516, 11.88, 4.4, 23.6, 15.574, 2.2, 64.32, 
  0.554}, {"COM", "Africa", "Comoros", "2020-10-26", 517., 0., 2.143, 7., 0., 
  0., 594.53, 0., 2.464, 8.05, 0., 0., 0.63, "", "", "", "", "", "", "", "", 
  "", "", "", "", "", "", "", "", "", "", "", "", "", "", "", "", "", "", "", 
  869595., 437.352, 20.4, 2.963, 1.726, 1413.89, 18.1, 261.516, 11.88, 4.4, 
  23.6, 15.574, 2.2, 64.32, 0.554}, {"COM", "Africa", "Comoros", 
  "2020-10-27", 517., 0., 1.857, 7., 0., 0., 594.53, 0., 2.136, 8.05, 0., 0., 
  0.63, "", "", "", "", "", "", "", "", "", "", "", "", "", "", "", "", "", 
  "", "", "", "", "", "", "", "", "", "", 869595., 437.352, 20.4, 2.963, 
  1.726, 1413.89, 18.1, 261.516, 11.88, 4.4, 23.6, 15.574, 2.2, 64.32, 
  0.554}, {"COM", "Africa", "Comoros", "2020-10-28", 517., 0., 1.857, 7., 0., 
  0., 594.53, 0., 2.136, 8.05, 0., 0., 0.64, "", "", "", "", "", "", "", "", 
  "", "", "", "", "", "", "", "", "", "", "", "", "", "", "", "", "", "", "", 
  869595., 437.352, 20.4, 2.963, 1.726, 1413.89, 18.1, 261.516, 11.88, 4.4, 
  23.6, 15.574, 2.2, 64.32, 0.554}, {"COM", "Africa", "Comoros", 
  "2020-10-29", 517., 0., 0., 7., 0., 0., 594.53, 0., 0., 8.05, 0., 0., 0.64, 
  "", "", "", "", "", "", "", "", "", "", "", "", "", "", "", "", "", "", "", 
  "", "", "", "", "", "", "", "", 869595., 437.352, 20.4, 2.963, 1.726, 
  1413.89, 18.1, 261.516, 11.88, 4.4, 23.6, 15.574, 2.2, 64.32, 0.554}, 
 {"COM", "Africa", "Comoros", "2020-10-30", 537., 20., 2.857, 7., 0., 0., 
  617.529, 22.999, 3.286, 8.05, 0., 0., 0.65, "", "", "", "", "", "", "", "", 
  "", "", "", "", "", "", "", "", "", "", "", "", "", "", "", "", "", "", "", 
  869595., 437.352, 20.4, 2.963, 1.726, 1413.89, 18.1, 261.516, 11.88, 4.4, 
  23.6, 15.574, 2.2, 64.32, 0.554}, {"COM", "Africa", "Comoros", 
  "2020-10-31", 545., 8., 4., 7., 0., 0., 626.729, 9.2, 4.6, 8.05, 0., 0., 
  0.66, "", "", "", "", "", "", "", "", "", "", "", "", "", "", "", "", "", 
  "", "", "", "", "", "", "", "", "", "", 869595., 437.352, 20.4, 2.963, 
  1.726, 1413.89, 18.1, 261.516, 11.88, 4.4, 23.6, 15.574, 2.2, 64.32, 
  0.554}, {"COM", "Africa", "Comoros", "2020-11-01", 545., 0., 4., 7., 0., 
  0., 626.729, 0., 4.6, 8.05, 0., 0., 0.67, "", "", "", "", "", "", "", "", 
  "", "", "", "", "", "", "", "", "", "", "", "", "", "", "", "", "", "", "", 
  869595., 437.352, 20.4, 2.963, 1.726, 1413.89, 18.1, 261.516, 11.88, 4.4, 
  23.6, 15.574, 2.2, 64.32, 0.554}, {"COM", "Africa", "Comoros", 
  "2020-11-02", 545., 0., 4., 7., 0., 0., 626.729, 0., 4.6, 8.05, 0., 0., 
  0.68, "", "", "", "", "", "", "", "", "", "", "", "", "", "", "", "", "", 
  "", "", "", "", "", "", "", "", "", "", 869595., 437.352, 20.4, 2.963, 
  1.726, 1413.89, 18.1, 261.516, 11.88, 4.4, 23.6, 15.574, 2.2, 64.32, 
  0.554}, {"COM", "Africa", "Comoros", "2020-11-03", 545., 0., 4., 7., 0., 
  0., 626.729, 0., 4.6, 8.05, 0., 0., 0.68, "", "", "", "", "", "", "", "", 
  "", "", "", "", "", "", "", "", "", "", "", "", "", "", "", "", "", "", "", 
  869595., 437.352, 20.4, 2.963, 1.726, 1413.89, 18.1, 261.516, 11.88, 4.4, 
  23.6, 15.574, 2.2, 64.32, 0.554}, {"COM", "Africa", "Comoros", 
  "2020-11-04", 554., 9., 5.286, 7., 0., 0., 637.078, 10.35, 6.078, 8.05, 0., 
  0., 0.69, "", "", "", "", "", "", "", "", "", "", "", "", "", "", "", "", 
  "", "", "", "", "", "", "", "", "", "", "", 869595., 437.352, 20.4, 2.963, 
  1.726, 1413.89, 18.1, 261.516, 11.88, 4.4, 23.6, 15.574, 2.2, 64.32, 
  0.554}, {"COM", "Africa", "Comoros", "2020-11-05", 557., 3., 5.714, 7., 0., 
  0., 640.528, 3.45, 6.571, 8.05, 0., 0., 0.7, "", "", "", "", "", "", "", 
  "", "", "", "", "", "", "", "", "", "", "", "", "", "", "", "", "", "", "", 
  "", 869595., 437.352, 20.4, 2.963, 1.726, 1413.89, 18.1, 261.516, 11.88, 
  4.4, 23.6, 15.574, 2.2, 64.32, 0.554}, {"COM", "Africa", "Comoros", 
  "2020-11-06", 557., 0., 2.857, 7., 0., 0., 640.528, 0., 3.286, 8.05, 0., 
  0., 0.7, "", "", "", "", "", "", "", "", "", "", "", "", "", "", "", "", 
  "", "", "", "", "", "", "", "", "", "", "", 869595., 437.352, 20.4, 2.963, 
  1.726, 1413.89, 18.1, 261.516, 11.88, 4.4, 23.6, 15.574, 2.2, 64.32, 
  0.554}, {"COM", "Africa", "Comoros", "2020-11-07", 563., 6., 2.571, 7., 0., 
  0., 647.428, 6.9, 2.957, 8.05, 0., 0., 0.7, "", "", "", "", "", "", "", "", 
  "", "", "", "", "", "", "", "", "", "", "", "", "", "", "", "", "", "", "", 
  869595., 437.352, 20.4, 2.963, 1.726, 1413.89, 18.1, 261.516, 11.88, 4.4, 
  23.6, 15.574, 2.2, 64.32, 0.554}, {"COM", "Africa", "Comoros", 
  "2020-11-08", 563., 0., 2.571, 7., 0., 0., 647.428, 0., 2.957, 8.05, 0., 
  0., 0.71, "", "", "", "", "", "", "", "", "", "", "", "", "", "", "", "", 
  "", "", "", "", "", "", "", "", "", "", "", 869595., 437.352, 20.4, 2.963, 
  1.726, 1413.89, 18.1, 261.516, 11.88, 4.4, 23.6, 15.574, 2.2, 64.32, 
  0.554}, {"COM", "Africa", "Comoros", "2020-11-09", 563., 0., 2.571, 7., 0., 
  0., 647.428, 0., 2.957, 8.05, 0., 0., 0.71, "", "", "", "", "", "", "", "", 
  "", "", "", "", "", "", "", "", "", "", "", "", "", "", "", "", "", "", "", 
  869595., 437.352, 20.4, 2.963, 1.726, 1413.89, 18.1, 261.516, 11.88, 4.4, 
  23.6, 15.574, 2.2, 64.32, 0.554}, {"COM", "Africa", "Comoros", 
  "2020-11-10", 569., 6., 3.429, 7., 0., 0., 654.328, 6.9, 3.943, 8.05, 0., 
  0., 0.71, "", "", "", "", "", "", "", "", "", "", "", "", "", "", "", "", 
  "", "", "", "", "", "", "", "", "", "", "", 869595., 437.352, 20.4, 2.963, 
  1.726, 1413.89, 18.1, 261.516, 11.88, 4.4, 23.6, 15.574, 2.2, 64.32, 
  0.554}, {"COM", "Africa", "Comoros", "2020-11-11", 569., 0., 2.143, 7., 0., 
  0., 654.328, 0., 2.464, 8.05, 0., 0., 0.71, "", "", "", "", "", "", "", "", 
  "", "", "", "", "", "", "", "", "", "", "", "", "", "", "", "", "", "", "", 
  869595., 437.352, 20.4, 2.963, 1.726, 1413.89, 18.1, 261.516, 11.88, 4.4, 
  23.6, 15.574, 2.2, 64.32, 0.554}, {"COM", "Africa", "Comoros", 
  "2020-11-12", 574., 5., 2.429, 7., 0., 0., 660.077, 5.75, 2.793, 8.05, 0., 
  0., 0.71, "", "", "", "", "", "", "", "", "", "", "", "", "", "", "", "", 
  "", "", "", "", "", "", "", "", "", "", "", 869595., 437.352, 20.4, 2.963, 
  1.726, 1413.89, 18.1, 261.516, 11.88, 4.4, 23.6, 15.574, 2.2, 64.32, 
  0.554}, {"COM", "Africa", "Comoros", "2020-11-13", 574., 0., 2.429, 7., 0., 
  0., 660.077, 0., 2.793, 8.05, 0., 0., 0.72, "", "", "", "", "", "", "", "", 
  "", "", "", "", "", "", "", "", "", "", "", "", "", "", "", "", "", "", "", 
  869595., 437.352, 20.4, 2.963, 1.726, 1413.89, 18.1, 261.516, 11.88, 4.4, 
  23.6, 15.574, 2.2, 64.32, 0.554}, {"COM", "Africa", "Comoros", 
  "2020-11-14", 579., 5., 2.286, 7., 0., 0., 665.827, 5.75, 2.628, 8.05, 0., 
  0., 0.72, "", "", "", "", "", "", "", "", "", "", "", "", "", "", "", "", 
  "", "", "", "", "", "", "", "", "", "", "", 869595., 437.352, 20.4, 2.963, 
  1.726, 1413.89, 18.1, 261.516, 11.88, 4.4, 23.6, 15.574, 2.2, 64.32, 
  0.554}, {"COM", "Africa", "Comoros", "2020-11-15", 579., 0., 2.286, 7., 0., 
  0., 665.827, 0., 2.628, 8.05, 0., 0., 0.71, "", "", "", "", "", "", "", "", 
  "", "", "", "", "", "", "", "", "", "", "", "", "", "", "", "", "", "", "", 
  869595., 437.352, 20.4, 2.963, 1.726, 1413.89, 18.1, 261.516, 11.88, 4.4, 
  23.6, 15.574, 2.2, 64.32, 0.554}, {"COM", "Africa", "Comoros", 
  "2020-11-16", 579., 0., 2.286, 7., 0., 0., 665.827, 0., 2.628, 8.05, 0., 
  0., 0.71, "", "", "", "", "", "", "", "", "", "", "", "", "", "", "", "", 
  "", "", "", "", "", "", "", "", "", "", "", 869595., 437.352, 20.4, 2.963, 
  1.726, 1413.89, 18.1, 261.516, 11.88, 4.4, 23.6, 15.574, 2.2, 64.32, 
  0.554}, {"COM", "Africa", "Comoros", "2020-11-17", 591., 12., 3.143, 7., 
  0., 0., 679.627, 13.8, 3.614, 8.05, 0., 0., 0.71, "", "", "", "", "", "", 
  "", "", "", "", "", "", "", "", "", "", "", "", "", "", "", "", "", "", "", 
  "", "", 869595., 437.352, 20.4, 2.963, 1.726, 1413.89, 18.1, 261.516, 
  11.88, 4.4, 23.6, 15.574, 2.2, 64.32, 0.554}, 
 {"COM", "Africa", "Comoros", "2020-11-18", 591., 0., 3.143, 7., 0., 0., 
  679.627, 0., 3.614, 8.05, 0., 0., 0.71, "", "", "", "", "", "", "", "", "", 
  "", "", "", "", "", "", "", "", "", "", "", "", "", "", "", "", "", "", 
  869595., 437.352, 20.4, 2.963, 1.726, 1413.89, 18.1, 261.516, 11.88, 4.4, 
  23.6, 15.574, 2.2, 64.32, 0.554}, {"COM", "Africa", "Comoros", 
  "2020-11-19", 592., 1., 2.571, 7., 0., 0., 680.777, 1.15, 2.957, 8.05, 0., 
  0., 0.71, "", "", "", "", "", "", "", "", "", "", "", "", "", "", "", "", 
  "", "", "", "", "", "", "", "", "", "", "", 869595., 437.352, 20.4, 2.963, 
  1.726, 1413.89, 18.1, 261.516, 11.88, 4.4, 23.6, 15.574, 2.2, 64.32, 
  0.554}, {"COM", "Africa", "Comoros", "2020-11-20", 592., 0., 2.571, 7., 0., 
  0., 680.777, 0., 2.957, 8.05, 0., 0., 0.71, "", "", "", "", "", "", "", "", 
  "", "", "", "", "", "", "", "", "", "", "", "", "", "", "", "", "", "", "", 
  869595., 437.352, 20.4, 2.963, 1.726, 1413.89, 18.1, 261.516, 11.88, 4.4, 
  23.6, 15.574, 2.2, 64.32, 0.554}, {"COM", "Africa", "Comoros", 
  "2020-11-21", 596., 4., 2.429, 7., 0., 0., 685.377, 4.6, 2.793, 8.05, 0., 
  0., 0.71, "", "", "", "", "", "", "", "", "", "", "", "", "", "", "", "", 
  "", "", "", "", "", "", "", "", "", "", "", 869595., 437.352, 20.4, 2.963, 
  1.726, 1413.89, 18.1, 261.516, 11.88, 4.4, 23.6, 15.574, 2.2, 64.32, 
  0.554}, {"COM", "Africa", "Comoros", "2020-11-22", 596., 0., 2.429, 7., 0., 
  0., 685.377, 0., 2.793, 8.05, 0., 0., 0.72, "", "", "", "", "", "", "", "", 
  "", "", "", "", "", "", "", "", "", "", "", "", "", "", "", "", "", "", "", 
  869595., 437.352, 20.4, 2.963, 1.726, 1413.89, 18.1, 261.516, 11.88, 4.4, 
  23.6, 15.574, 2.2, 64.32, 0.554}, {"COM", "Africa", "Comoros", 
  "2020-11-23", 596., 0., 2.429, 7., 0., 0., 685.377, 0., 2.793, 8.05, 0., 
  0., 0.72, "", "", "", "", "", "", "", "", "", "", "", "", "", "", "", "", 
  "", "", "", "", "", "", "", "", "", "", "", 869595., 437.352, 20.4, 2.963, 
  1.726, 1413.89, 18.1, 261.516, 11.88, 4.4, 23.6, 15.574, 2.2, 64.32, 
  0.554}, {"COM", "Africa", "Comoros", "2020-11-24", 607., 11., 2.286, 7., 
  0., 0., 698.026, 12.65, 2.628, 8.05, 0., 0., 0.72, "", "", "", "", "", "", 
  "", "", "", "", "", "", "", "", "", "", "", "", "", "", "", "", "", "", "", 
  "", "", 869595., 437.352, 20.4, 2.963, 1.726, 1413.89, 18.1, 261.516, 
  11.88, 4.4, 23.6, 15.574, 2.2, 64.32, 0.554}, 
 {"COM", "Africa", "Comoros", "2020-11-25", 607., 0., 2.286, 7., 0., 0., 
  698.026, 0., 2.628, 8.05, 0., 0., 0.72, "", "", "", "", "", "", "", "", "", 
  "", "", "", "", "", "", "", "", "", "", "", "", "", "", "", "", "", "", 
  869595., 437.352, 20.4, 2.963, 1.726, 1413.89, 18.1, 261.516, 11.88, 4.4, 
  23.6, 15.574, 2.2, 64.32, 0.554}, {"COM", "Africa", "Comoros", 
  "2020-11-26", 610., 3., 2.571, 7., 0., 0., 701.476, 3.45, 2.957, 8.05, 0., 
  0., 0.72, "", "", "", "", "", "", "", "", "", "", "", "", "", "", "", "", 
  "", "", "", "", "", "", "", "", "", "", "", 869595., 437.352, 20.4, 2.963, 
  1.726, 1413.89, 18.1, 261.516, 11.88, 4.4, 23.6, 15.574, 2.2, 64.32, 
  0.554}, {"COM", "Africa", "Comoros", "2020-11-27", 610., 0., 2.571, 7., 0., 
  0., 701.476, 0., 2.957, 8.05, 0., 0., 0.72, "", "", "", "", "", "", "", "", 
  "", "", "", "", "", "", "", "", "", "", "", "", "", "", "", "", "", "", "", 
  869595., 437.352, 20.4, 2.963, 1.726, 1413.89, 18.1, 261.516, 11.88, 4.4, 
  23.6, 15.574, 2.2, 64.32, 0.554}, {"COM", "Africa", "Comoros", 
  "2020-11-28", 611., 1., 2.143, 7., 0., 0., 702.626, 1.15, 2.464, 8.05, 0., 
  0., 0.72, "", "", "", "", "", "", "", "", "", "", "", "", "", "", "", "", 
  "", "", "", "", "", "", "", "", "", "", "", 869595., 437.352, 20.4, 2.963, 
  1.726, 1413.89, 18.1, 261.516, 11.88, 4.4, 23.6, 15.574, 2.2, 64.32, 
  0.554}, {"COM", "Africa", "Comoros", "2020-11-29", 611., 0., 2.143, 7., 0., 
  0., 702.626, 0., 2.464, 8.05, 0., 0., 0.73, "", "", "", "", "", "", "", "", 
  "", "", "", "", "", "", "", "", "", "", "", "", "", "", "", "", "", "", "", 
  869595., 437.352, 20.4, 2.963, 1.726, 1413.89, 18.1, 261.516, 11.88, 4.4, 
  23.6, 15.574, 2.2, 64.32, 0.554}, {"COM", "Africa", "Comoros", 
  "2020-11-30", 611., 0., 2.143, 7., 0., 0., 702.626, 0., 2.464, 8.05, 0., 
  0., 0.73, "", "", "", "", "", "", "", "", "", "", "", "", "", "", "", "", 
  "", "", "", "", "", "", "", "", "", "", "", 869595., 437.352, 20.4, 2.963, 
  1.726, 1413.89, 18.1, 261.516, 11.88, 4.4, 23.6, 15.574, 2.2, 64.32, 
  0.554}, {"COM", "Africa", "Comoros", "2020-12-01", 613., 2., 0.857, 7., 0., 
  0., 704.926, 2.3, 0.986, 8.05, 0., 0., 0.74, "", "", "", "", "", "", "", 
  "", "", "", "", "", "", "", "", "", "", "", "", "", "", "", "", "", "", "", 
  "", 869595., 437.352, 20.4, 2.963, 1.726, 1413.89, 18.1, 261.516, 11.88, 
  4.4, 23.6, 15.574, 2.2, 64.32, 0.554}, {"COM", "Africa", "Comoros", 
  "2020-12-02", 613., 0., 0.857, 7., 0., 0., 704.926, 0., 0.986, 8.05, 0., 
  0., 0.74, "", "", "", "", "", "", "", "", "", "", "", "", "", "", "", "", 
  "", "", "", "", "", "", "", "", "", "", "", 869595., 437.352, 20.4, 2.963, 
  1.726, 1413.89, 18.1, 261.516, 11.88, 4.4, 23.6, 15.574, 2.2, 64.32, 
  0.554}, {"COM", "Africa", "Comoros", "2020-12-03", 615., 2., 0.714, 7., 0., 
  0., 707.226, 2.3, 0.821, 8.05, 0., 0., 0.75, "", "", "", "", "", "", "", 
  "", "", "", "", "", "", "", "", "", "", "", "", "", "", "", "", "", "", "", 
  "", 869595., 437.352, 20.4, 2.963, 1.726, 1413.89, 18.1, 261.516, 11.88, 
  4.4, 23.6, 15.574, 2.2, 64.32, 0.554}, {"COM", "Africa", "Comoros", 
  "2020-12-04", 615., 0., 0.714, 7., 0., 0., 707.226, 0., 0.821, 8.05, 0., 
  0., 0.76, "", "", "", "", "", "", "", "", "", "", "", "", "", "", "", "", 
  "", "", "", "", "", "", "", "", "", "", "", 869595., 437.352, 20.4, 2.963, 
  1.726, 1413.89, 18.1, 261.516, 11.88, 4.4, 23.6, 15.574, 2.2, 64.32, 
  0.554}, {"COM", "Africa", "Comoros", "2020-12-05", 616., 1., 0.714, 7., 0., 
  0., 708.376, 1.15, 0.821, 8.05, 0., 0., 0.76, "", "", "", "", "", "", "", 
  "", "", "", "", "", "", "", "", "", "", "", "", "", "", "", "", "", "", "", 
  "", 869595., 437.352, 20.4, 2.963, 1.726, 1413.89, 18.1, 261.516, 11.88, 
  4.4, 23.6, 15.574, 2.2, 64.32, 0.554}, {"COM", "Africa", "Comoros", 
  "2020-12-06", 616., 0., 0.714, 7., 0., 0., 708.376, 0., 0.821, 8.05, 0., 
  0., 0.77, "", "", "", "", "", "", "", "", "", "", "", "", "", "", "", "", 
  "", "", "", "", "", "", "", "", "", "", "", 869595., 437.352, 20.4, 2.963, 
  1.726, 1413.89, 18.1, 261.516, 11.88, 4.4, 23.6, 15.574, 2.2, 64.32, 
  0.554}, {"COM", "Africa", "Comoros", "2020-12-07", 616., 0., 0.714, 7., 0., 
  0., 708.376, 0., 0.821, 8.05, 0., 0., 0.78, "", "", "", "", "", "", "", "", 
  "", "", "", "", "", "", "", "", "", "", "", "", "", "", "", "", "", "", "", 
  869595., 437.352, 20.4, 2.963, 1.726, 1413.89, 18.1, 261.516, 11.88, 4.4, 
  23.6, 15.574, 2.2, 64.32, 0.554}, {"COM", "Africa", "Comoros", 
  "2020-12-08", 617., 1., 0.571, 7., 0., 0., 709.526, 1.15, 0.657, 8.05, 0., 
  0., 0.79, "", "", "", "", "", "", "", "", "", "", "", "", "", "", "", "", 
  "", "", "", "", "", "", "", "", "", "", "", 869595., 437.352, 20.4, 2.963, 
  1.726, 1413.89, 18.1, 261.516, 11.88, 4.4, 23.6, 15.574, 2.2, 64.32, 
  0.554}, {"COM", "Africa", "Comoros", "2020-12-09", 617., 0., 0.571, 7., 0., 
  0., 709.526, 0., 0.657, 8.05, 0., 0., 0.8, "", "", "", "", "", "", "", "", 
  "", "", "", "", "", "", "", "", "", "", "", "", "", "", "", "", "", "", "", 
  869595., 437.352, 20.4, 2.963, 1.726, 1413.89, 18.1, 261.516, 11.88, 4.4, 
  23.6, 15.574, 2.2, 64.32, 0.554}, {"COM", "Africa", "Comoros", 
  "2020-12-10", 617., 0., 0.286, 7., 0., 0., 709.526, 0., 0.329, 8.05, 0., 
  0., 0.81, "", "", "", "", "", "", "", "", "", "", "", "", "", "", "", "", 
  "", "", "", "", "", "", "", "", "", "", "", 869595., 437.352, 20.4, 2.963, 
  1.726, 1413.89, 18.1, 261.516, 11.88, 4.4, 23.6, 15.574, 2.2, 64.32, 
  0.554}, {"COM", "Africa", "Comoros", "2020-12-11", 617., 0., 0.286, 7., 0., 
  0., 709.526, 0., 0.329, 8.05, 0., 0., 0.83, "", "", "", "", "", "", "", "", 
  "", "", "", "", "", "", "", "", "", "", "", "", "", "", "", "", "", "", "", 
  869595., 437.352, 20.4, 2.963, 1.726, 1413.89, 18.1, 261.516, 11.88, 4.4, 
  23.6, 15.574, 2.2, 64.32, 0.554}, {"COM", "Africa", "Comoros", 
  "2020-12-12", 628., 11., 1.714, 7., 0., 0., 722.175, 12.65, 1.971, 8.05, 
  0., 0., 0.84, "", "", "", "", "", "", "", "", "", "", "", "", "", "", "", 
  "", "", "", "", "", "", "", "", "", "", "", "", 869595., 437.352, 20.4, 
  2.963, 1.726, 1413.89, 18.1, 261.516, 11.88, 4.4, 23.6, 15.574, 2.2, 64.32, 
  0.554}, {"COM", "Africa", "Comoros", "2020-12-13", 628., 0., 1.714, 7., 0., 
  0., 722.175, 0., 1.971, 8.05, 0., 0., 0.86, "", "", "", "", "", "", "", "", 
  "", "", "", "", "", "", "", "", "", "", "", "", "", "", "", "", "", "", "", 
  869595., 437.352, 20.4, 2.963, 1.726, 1413.89, 18.1, 261.516, 11.88, 4.4, 
  23.6, 15.574, 2.2, 64.32, 0.554}, {"COM", "Africa", "Comoros", 
  "2020-12-14", 628., 0., 1.714, 7., 0., 0., 722.175, 0., 1.971, 8.05, 0., 
  0., 0.87, "", "", "", "", "", "", "", "", "", "", "", "", "", "", "", "", 
  "", "", "", "", "", "", "", "", "", "", "", 869595., 437.352, 20.4, 2.963, 
  1.726, 1413.89, 18.1, 261.516, 11.88, 4.4, 23.6, 15.574, 2.2, 64.32, 
  0.554}, {"COM", "Africa", "Comoros", "2020-12-15", 633., 5., 2.286, 7., 0., 
  0., 727.925, 5.75, 2.628, 8.05, 0., 0., 0.89, "", "", "", "", "", "", "", 
  "", "", "", "", "", "", "", "", "", "", "", "", "", "", "", "", "", "", "", 
  "", 869595., 437.352, 20.4, 2.963, 1.726, 1413.89, 18.1, 261.516, 11.88, 
  4.4, 23.6, 15.574, 2.2, 64.32, 0.554}, {"COM", "Africa", "Comoros", 
  "2020-12-16", 633., 0., 2.286, 7., 0., 0., 727.925, 0., 2.628, 8.05, 0., 
  0., 0.91, "", "", "", "", "", "", "", "", "", "", "", "", "", "", "", "", 
  "", "", "", "", "", "", "", "", "", "", "", 869595., 437.352, 20.4, 2.963, 
  1.726, 1413.89, 18.1, 261.516, 11.88, 4.4, 23.6, 15.574, 2.2, 64.32, 
  0.554}, {"COM", "Africa", "Comoros", "2020-12-17", 643., 10., 3.714, 7., 
  0., 0., 739.425, 11.5, 4.271, 8.05, 0., 0., 0.92, "", "", "", "", "", "", 
  "", "", "", "", "", "", "", "", "", "", "", "", "", "", "", "", "", "", "", 
  "", "", 869595., 437.352, 20.4, 2.963, 1.726, 1413.89, 18.1, 261.516, 
  11.88, 4.4, 23.6, 15.574, 2.2, 64.32, 0.554}, 
 {"COM", "Africa", "Comoros", "2020-12-18", 643., 0., 3.714, 7., 0., 0., 
  739.425, 0., 4.271, 8.05, 0., 0., 0.93, "", "", "", "", "", "", "", "", "", 
  "", "", "", "", "", "", "", "", "", "", "", "", "", "", "", "", "", "", 
  869595., 437.352, 20.4, 2.963, 1.726, 1413.89, 18.1, 261.516, 11.88, 4.4, 
  23.6, 15.574, 2.2, 64.32, 0.554}, {"COM", "Africa", "Comoros", 
  "2020-12-19", 643., 0., 2.143, 7., 0., 0., 739.425, 0., 2.464, 8.05, 0., 
  0., 0.95, "", "", "", "", "", "", "", "", "", "", "", "", "", "", "", "", 
  "", "", "", "", "", "", "", "", "", "", "", 869595., 437.352, 20.4, 2.963, 
  1.726, 1413.89, 18.1, 261.516, 11.88, 4.4, 23.6, 15.574, 2.2, 64.32, 
  0.554}, {"COM", "Africa", "Comoros", "2020-12-20", 666., 23., 5.429, 7., 
  0., 0., 765.874, 26.449, 6.243, 8.05, 0., 0., 0.97, "", "", "", "", "", "", 
  "", "", "", "", "", "", "", "", "", "", "", "", "", "", "", "", "", "", "", 
  "", "", 869595., 437.352, 20.4, 2.963, 1.726, 1413.89, 18.1, 261.516, 
  11.88, 4.4, 23.6, 15.574, 2.2, 64.32, 0.554}, 
 {"COM", "Africa", "Comoros", "2020-12-21", 666., 0., 5.429, 7., 0., 0., 
  765.874, 0., 6.243, 8.05, 0., 0., 0.99, "", "", "", "", "", "", "", "", "", 
  "", "", "", "", "", "", "", "", "", "", "", "", "", "", "", "", "", "", 
  869595., 437.352, 20.4, 2.963, 1.726, 1413.89, 18.1, 261.516, 11.88, 4.4, 
  23.6, 15.574, 2.2, 64.32, 0.554}, {"COM", "Africa", "Comoros", 
  "2020-12-22", 693., 27., 8.571, 7., 0., 0., 796.923, 31.049, 9.857, 8.05, 
  0., 0., 1.01, "", "", "", "", "", "", "", "", "", "", "", "", "", "", "", 
  "", "", "", "", "", "", "", "", "", "", "", "", 869595., 437.352, 20.4, 
  2.963, 1.726, 1413.89, 18.1, 261.516, 11.88, 4.4, 23.6, 15.574, 2.2, 64.32, 
  0.554}, {"COM", "Africa", "Comoros", "2020-12-23", 693., 0., 8.571, 7., 0., 
  0., 796.923, 0., 9.857, 8.05, 0., 0., 1.02, "", "", "", "", "", "", "", "", 
  "", "", "", "", "", "", "", "", "", "", "", "", "", "", "", "", "", "", "", 
  869595., 437.352, 20.4, 2.963, 1.726, 1413.89, 18.1, 261.516, 11.88, 4.4, 
  23.6, 15.574, 2.2, 64.32, 0.554}, {"COM", "Africa", "Comoros", 
  "2020-12-24", 715., 22., 10.286, 7., 0., 0., 822.222, 25.299, 11.828, 8.05, 
  0., 0., 1.03, "", "", "", "", "", "", "", "", "", "", "", "", "", "", "", 
  "", "", "", "", "", "", "", "", "", "", "", "", 869595., 437.352, 20.4, 
  2.963, 1.726, 1413.89, 18.1, 261.516, 11.88, 4.4, 23.6, 15.574, 2.2, 64.32, 
  0.554}, {"COM", "Africa", "Comoros", "2020-12-25", 715., 0., 10.286, 7., 
  0., 0., 822.222, 0., 11.828, 8.05, 0., 0., 1.04, "", "", "", "", "", "", 
  "", "", "", "", "", "", "", "", "", "", "", "", "", "", "", "", "", "", "", 
  "", "", 869595., 437.352, 20.4, 2.963, 1.726, 1413.89, 18.1, 261.516, 
  11.88, 4.4, 23.6, 15.574, 2.2, 64.32, 0.554}, 
 {"COM", "Africa", "Comoros", "2020-12-26", 715., 0., 10.286, 7., 0., 0., 
  822.222, 0., 11.828, 8.05, 0., 0., 1.05, "", "", "", "", "", "", "", "", 
  "", "", "", "", "", "", "", "", "", "", "", "", "", "", "", "", "", "", "", 
  869595., 437.352, 20.4, 2.963, 1.726, 1413.89, 18.1, 261.516, 11.88, 4.4, 
  23.6, 15.574, 2.2, 64.32, 0.554}, {"COM", "Africa", "Comoros", 
  "2020-12-27", 715., 0., 7., 7., 0., 0., 822.222, 0., 8.05, 8.05, 0., 0., 
  1.06, "", "", "", "", "", "", "", "", "", "", "", "", "", "", "", "", "", 
  "", "", "", "", "", "", "", "", "", "", 869595., 437.352, 20.4, 2.963, 
  1.726, 1413.89, 18.1, 261.516, 11.88, 4.4, 23.6, 15.574, 2.2, 64.32, 
  0.554}, {"COM", "Africa", "Comoros", "2020-12-28", 715., 0., 7., 7., 0., 
  0., 822.222, 0., 8.05, 8.05, 0., 0., 1.08, "", "", "", "", "", "", "", "", 
  "", "", "", "", "", "", "", "", "", "", "", "", "", "", "", "", "", "", "", 
  869595., 437.352, 20.4, 2.963, 1.726, 1413.89, 18.1, 261.516, 11.88, 4.4, 
  23.6, 15.574, 2.2, 64.32, 0.554}, {"COM", "Africa", "Comoros", 
  "2020-12-29", 765., 50., 10.286, 9., 2., 0.286, 879.72, 57.498, 11.828, 
  10.35, 2.3, 0.329, 1.09, "", "", "", "", "", "", "", "", "", "", "", "", 
  "", "", "", "", "", "", "", "", "", "", "", "", "", "", "", 869595., 
  437.352, 20.4, 2.963, 1.726, 1413.89, 18.1, 261.516, 11.88, 4.4, 23.6, 
  15.574, 2.2, 64.32, 0.554}, {"COM", "Africa", "Comoros", "2020-12-30", 
  765., 0., 10.286, 9., 0., 0.286, 879.72, 0., 11.828, 10.35, 0., 0.329, 
  1.11, "", "", "", "", "", "", "", "", "", "", "", "", "", "", "", "", "", 
  "", "", "", "", "", "", "", "", "", "", 869595., 437.352, 20.4, 2.963, 
  1.726, 1413.89, 18.1, 261.516, 11.88, 4.4, 23.6, 15.574, 2.2, 64.32, 
  0.554}, {"COM", "Africa", "Comoros", "2020-12-31", 823., 58., 15.429, 10., 
  1., 0.429, 946.418, 66.698, 17.742, 11.5, 1.15, 0.493, 1.13, "", "", "", 
  "", "", "", "", "", "", "", "", "", "", "", "", "", "", "", "", "", "", "", 
  "", "", "", "", "", 869595., 437.352, 20.4, 2.963, 1.726, 1413.89, 18.1, 
  261.516, 11.88, 4.4, 23.6, 15.574, 2.2, 64.32, 0.554}, 
 {"COM", "Africa", "Comoros", "2021-01-01", 823., 0., 15.429, 10., 0., 0.429, 
  946.418, 0., 17.742, 11.5, 0., 0.493, 1.13, "", "", "", "", "", "", "", "", 
  "", "", "", "", "", "", "", "", "", "", "", "", "", "", "", "", "", "", "", 
  869595., 437.352, 20.4, 2.963, 1.726, 1413.89, 18.1, 261.516, 11.88, 4.4, 
  23.6, 15.574, 2.2, 64.32, 0.554}, {"COM", "Africa", "Comoros", 
  "2021-01-02", 864., 41., 21.286, 13., 3., 0.857, 993.566, 47.148, 24.478, 
  14.949, 3.45, 0.986, 1.14, "", "", "", "", "", "", "", "", "", "", "", "", 
  "", "", "", "", "", "", "", "", "", "", "", "", "", "", "", 869595., 
  437.352, 20.4, 2.963, 1.726, 1413.89, 18.1, 261.516, 11.88, 4.4, 23.6, 
  15.574, 2.2, 64.32, 0.554}, {"COM", "Africa", "Comoros", "2021-01-03", 
  864., 0., 21.286, 13., 0., 0.857, 993.566, 0., 24.478, 14.949, 0., 0.986, 
  1.15, "", "", "", "", "", "", "", "", "", "", "", "", "", "", "", "", "", 
  "", "", "", "", "", "", "", "", "", "", 869595., 437.352, 20.4, 2.963, 
  1.726, 1413.89, 18.1, 261.516, 11.88, 4.4, 23.6, 15.574, 2.2, 64.32, 
  0.554}, {"COM", "Africa", "Comoros", "2021-01-04", 864., 0., 21.286, 13., 
  0., 0.857, 993.566, 0., 24.478, 14.949, 0., 0.986, 1.15, "", "", "", "", 
  "", "", "", "", "", "", "", "", "", "", "", "", "", "", "", "", "", "", "", 
  "", "", "", "", 869595., 437.352, 20.4, 2.963, 1.726, 1413.89, 18.1, 
  261.516, 11.88, 4.4, 23.6, 15.574, 2.2, 64.32, 0.554}, 
 {"COM", "Africa", "Comoros", "2021-01-05", 995., 131., 32.857, 13., 0., 
  0.571, 1144.211, 150.645, 37.784, 14.949, 0., 0.657, 1.16, "", "", "", "", 
  "", "", "", "", "", "", "", "", "", "", "", "", "", "", "", "", "", "", "", 
  "", "", "", "", 869595., 437.352, 20.4, 2.963, 1.726, 1413.89, 18.1, 
  261.516, 11.88, 4.4, 23.6, 15.574, 2.2, 64.32, 0.554}, 
 {"COM", "Africa", "Comoros", "2021-01-06", 995., 0., 32.857, 13., 0., 0.571, 
  1144.211, 0., 37.784, 14.949, 0., 0.657, 1.15, "", "", "", "", "", "", "", 
  "", "", "", "", "", "", "", "", "", "", "", "", "", "", "", "", "", "", "", 
  "", 869595., 437.352, 20.4, 2.963, 1.726, 1413.89, 18.1, 261.516, 11.88, 
  4.4, 23.6, 15.574, 2.2, 64.32, 0.554}, {"COM", "Africa", "Comoros", 
  "2021-01-07", 1050., 55., 32.429, 16., 3., 0.857, 1207.459, 63.248, 37.292, 
  18.399, 3.45, 0.986, 1.14, "", "", "", "", "", "", "", "", "", "", "", "", 
  "", "", "", "", "", "", "", "", "", "", "", "", "", "", "", 869595., 
  437.352, 20.4, 2.963, 1.726, 1413.89, 18.1, 261.516, 11.88, 4.4, 23.6, 
  15.574, 2.2, 64.32, 0.554}, {"COM", "Africa", "Comoros", "2021-01-08", 
  1050., 0., 32.429, 16., 0., 0.857, 1207.459, 0., 37.292, 18.399, 0., 0.986, 
  1.13, "", "", "", "", "", "", "", "", "", "", "", "", "", "", "", "", "", 
  "", "", "", "", "", "", "", "", "", "", 869595., 437.352, 20.4, 2.963, 
  1.726, 1413.89, 18.1, 261.516, 11.88, 4.4, 23.6, 15.574, 2.2, 64.32, 
  0.554}, {"COM", "Africa", "Comoros", "2021-01-09", 1150., 100., 40.857, 
  18., 2., 0.714, 1322.455, 114.996, 46.984, 20.699, 2.3, 0.821, 1.12, "", 
  "", "", "", "", "", "", "", "", "", "", "", "", "", "", "", "", "", "", "", 
  "", "", "", "", "", "", "", 869595., 437.352, 20.4, 2.963, 1.726, 1413.89, 
  18.1, 261.516, 11.88, 4.4, 23.6, 15.574, 2.2, 64.32, 0.554}, 
 {"COM", "Africa", "Comoros", "2021-01-10", 1150., 0., 40.857, 18., 0., 
  0.714, 1322.455, 0., 46.984, 20.699, 0., 0.821, 1.11, "", "", "", "", "", 
  "", "", "", "", "", "", "", "", "", "", "", "", "", "", "", "", "", "", "", 
  "", "", "", 869595., 437.352, 20.4, 2.963, 1.726, 1413.89, 18.1, 261.516, 
  11.88, 4.4, 23.6, 15.574, 2.2, 64.32, 0.554}, 
 {"COM", "Africa", "Comoros", "2021-01-11", 1160., 10., 42.286, 18., 0., 
  0.714, 1333.954, 11.5, 48.627, 20.699, 0., 0.821, 1.1, "", "", "", "", "", 
  "", "", "", "", "", "", "", "", "", "", "", "", "", "", "", "", "", "", "", 
  "", "", "", 869595., 437.352, 20.4, 2.963, 1.726, 1413.89, 18.1, 261.516, 
  11.88, 4.4, 23.6, 15.574, 2.2, 64.32, 0.554}, 
 {"COM", "Africa", "Comoros", "2021-01-12", 1166., 6., 24.429, 30., 12., 
  2.429, 1340.854, 6.9, 28.092, 34.499, 13.8, 2.793, 1.09, "", "", "", "", 
  "", "", "", "", "", "", "", "", "", "", "", "", "", "", "", "", "", "", "", 
  "", "", "", "", 869595., 437.352, 20.4, 2.963, 1.726, 1413.89, 18.1, 
  261.516, 11.88, 4.4, 23.6, 15.574, 2.2, 64.32, 0.554}, 
 {"COM", "Africa", "Comoros", "2021-01-13", 1169., 3., 24.857, 33., 3., 
  2.857, 1344.304, 3.45, 28.585, 37.949, 3.45, 3.286, 1.08, "", "", "", "", 
  "", "", "", "", "", "", "", "", "", "", "", "", "", "", "", "", "", "", "", 
  "", "", "", "", 869595., 437.352, 20.4, 2.963, 1.726, 1413.89, 18.1, 
  261.516, 11.88, 4.4, 23.6, 15.574, 2.2, 64.32, 0.554}, 
 {"COM", "Africa", "Comoros", "2021-01-14", 1403., 234., 50.429, 38., 5., 
  3.143, 1613.395, 269.091, 57.991, 43.699, 5.75, 3.614, 1.08, "", "", "", 
  "", "", "", "", "", "", "", "", "", "", "", "", "", "", "", "", "", "", "", 
  "", "", "", "", "", 869595., 437.352, 20.4, 2.963, 1.726, 1413.89, 18.1, 
  261.516, 11.88, 4.4, 23.6, 15.574, 2.2, 64.32, 0.554}, 
 {"COM", "Africa", "Comoros", "2021-01-15", 1469., 66., 59.857, 38., 0., 
  3.143, 1689.292, 75.897, 68.833, 43.699, 0., 3.614, 1.08, "", "", "", "", 
  "", "", "", "", "", "", "", "", "", "", "", "", "", "", "", "", "", "", "", 
  "", "", "", "", 869595., 437.352, 20.4, 2.963, 1.726, 1413.89, 18.1, 
  261.516, 11.88, 4.4, 23.6, 15.574, 2.2, 64.32, 0.554}, 
 {"COM", "Africa", "Comoros", "2021-01-16", 1577., 108., 61., 41., 3., 3.286, 
  1813.488, 124.196, 70.148, 47.148, 3.45, 3.778, 1.07, "", "", "", "", "", 
  "", "", "", "", "", "", "", "", "", "", "", "", "", "", "", "", "", "", "", 
  "", "", "", 869595., 437.352, 20.4, 2.963, 1.726, 1413.89, 18.1, 261.516, 
  11.88, 4.4, 23.6, 15.574, 2.2, 64.32, 0.554}, 
 {"COM", "Africa", "Comoros", "2021-01-17", 1592., 15., 63.143, 45., 4., 
  3.857, 1830.737, 17.249, 72.612, 51.748, 4.6, 4.436, 1.07, "", "", "", "", 
  "", "", "", "", "", "", "", "", "", "", "", "", "", "", "", "", "", "", "", 
  "", "", "", "", 869595., 437.352, 20.4, 2.963, 1.726, 1413.89, 18.1, 
  261.516, 11.88, 4.4, 23.6, 15.574, 2.2, 64.32, 0.554}, 
 {"COM", "Africa", "Comoros", "2021-01-18", 1769., 177., 87., 49., 4., 4.429, 
  2034.28, 203.543, 100.047, 56.348, 4.6, 5.093, 1.06, "", "", "", "", "", 
  "", "", "", "", "", "", "", "", "", "", "", "", "", "", "", "", "", "", "", 
  "", "", "", 869595., 437.352, 20.4, 2.963, 1.726, 1413.89, 18.1, 261.516, 
  11.88, 4.4, 23.6, 15.574, 2.2, 64.32, 0.554}, 
 {"COM", "Africa", "Comoros", "2021-01-19", 1864., 95., 99.714, 51., 2., 3., 
  2143.527, 109.246, 114.668, 58.648, 2.3, 3.45, 1.05, "", "", "", "", "", 
  "", "", "", "", "", "", "", "", "", "", "", "", "", "", "", "", "", "", "", 
  "", "", "", 869595., 437.352, 20.4, 2.963, 1.726, 1413.89, 18.1, 261.516, 
  11.88, 4.4, 23.6, 15.574, 2.2, 64.32, 0.554}, 
 {"COM", "Africa", "Comoros", "2021-01-20", 1933., 69., 109.143, 54., 3., 3., 
  2222.874, 79.347, 125.51, 62.098, 3.45, 3.45, 1.04, "", "", "", "", "", "", 
  "", "", "", "", "", "", "", "", "", "", "", "", "", "", "", "", "", "", "", 
  "", "", 869595., 437.352, 20.4, 2.963, 1.726, 1413.89, 18.1, 261.516, 
  11.88, 4.4, 23.6, 15.574, 2.2, 64.32, 0.554}, 
 {"COM", "Africa", "Comoros", "2021-01-21", 1935., 2., 76., 55., 1., 2.429, 
  2225.174, 2.3, 87.397, 63.248, 1.15, 2.793, 1.03, "", "", "", "", "", "", 
  "", "", "", "", "", "", "", "", "", "", "", "", "", "", "", "", "", "", "", 
  "", "", 869595., 437.352, 20.4, 2.963, 1.726, 1413.89, 18.1, 261.516, 
  11.88, 4.4, 23.6, 15.574, 2.2, 64.32, 0.554}, 
 {"COM", "Africa", "Comoros", "2021-01-22", 2160., 225., 98.714, 63., 8., 
  3.571, 2483.915, 258.741, 113.518, 72.448, 9.2, 4.107, 1.03, "", "", "", 
  "", "", "", "", "", "", "", "", "", "", "", "", "", "", "", "", "", "", "", 
  "", "", "", "", "", 869595., 437.352, 20.4, 2.963, 1.726, 1413.89, 18.1, 
  261.516, 11.88, 4.4, 23.6, 15.574, 2.2, 64.32, 0.554}, 
 {"COM", "Africa", "Comoros", "2021-01-23", 2260., 100., 97.571, 70., 7., 
  4.143, 2598.911, 114.996, 112.203, 80.497, 8.05, 4.764, 1.01, "", "", "", 
  "", "", "", "", "", "", "", "", "", "", "", "", "", "", "", "", "", "", "", 
  "", "", "", "", "", 869595., 437.352, 20.4, 2.963, 1.726, 1413.89, 18.1, 
  261.516, 11.88, 4.4, 23.6, 15.574, 2.2, 64.32, 0.554}, 
 {"COM", "Africa", "Comoros", "2021-01-24", 2268., 8., 96.571, 71., 1., 
  3.714, 2608.111, 9.2, 111.053, 81.647, 1.15, 4.271, 1., "", "", "", "", "", 
  "", "", "", "", "", "", "", "", "", "", "", "", "", "", "", "", "", "", "", 
  "", "", "", 869595., 437.352, 20.4, 2.963, 1.726, 1413.89, 18.1, 261.516, 
  11.88, 4.4, 23.6, 15.574, 2.2, 64.32, 0.554}, 
 {"COM", "Africa", "Comoros", "2021-01-25", 2350., 82., 83., 76., 5., 3.857, 
  2702.407, 94.297, 95.447, 87.397, 5.75, 4.436, 0.99, "", "", "", "", "", 
  "", "", "", "", "", "", "", "", "", "", "", "", "", "", "", "", "", "", "", 
  "", "", "", 869595., 437.352, 20.4, 2.963, 1.726, 1413.89, 18.1, 261.516, 
  11.88, 4.4, 23.6, 15.574, 2.2, 64.32, 0.554}, 
 {"COM", "Africa", "Comoros", "2021-01-26", 2425., 75., 80.143, 77., 1., 
  3.714, 2788.654, 86.247, 92.161, 88.547, 1.15, 4.271, 0.98, "", "", "", "", 
  "", "", "", "", "", "", "", "", "", "", "", "", "", "", "", "", "", "", "", 
  "", "", "", "", 869595., 437.352, 20.4, 2.963, 1.726, 1413.89, 18.1, 
  261.516, 11.88, 4.4, 23.6, 15.574, 2.2, 64.32, 0.554}, 
 {"COM", "Africa", "Comoros", "2021-01-27", 2492., 67., 79.857, 81., 4., 
  3.857, 2865.702, 77.047, 91.833, 93.147, 4.6, 4.436, 0.97, "", "", "", "", 
  "", "", "", "", "", "", "", "", "", "", "", "", "", "", "", "", "", "", "", 
  "", "", "", "", 869595., 437.352, 20.4, 2.963, 1.726, 1413.89, 18.1, 
  261.516, 11.88, 4.4, 23.6, 15.574, 2.2, 64.32, 0.554}, 
 {"COM", "Africa", "Comoros", "2021-01-28", 2598., 106., 94.714, 85., 4., 
  4.286, 2987.598, 121.896, 108.918, 97.747, 4.6, 4.928, 0.96, "", "", "", 
  "", "", "", "", "", "", "", "", "", "", "", "", "", "", "", "", "", "", "", 
  "", "", "", "", "", 869595., 437.352, 20.4, 2.963, 1.726, 1413.89, 18.1, 
  261.516, 11.88, 4.4, 23.6, 15.574, 2.2, 64.32, 0.554}, 
 {"COM", "Africa", "Comoros", "2021-01-29", 2646., 48., 69.429, 89., 4., 
  3.714, 3042.796, 55.198, 79.84, 102.346, 4.6, 4.271, 0.95, "", "", "", "", 
  "", "", "", "", "", "", "", "", "", "", "", "", "", "", "", "", "", "", "", 
  "", "", "", "", 869595., 437.352, 20.4, 2.963, 1.726, 1413.89, 18.1, 
  261.516, 11.88, 4.4, 23.6, 15.574, 2.2, 64.32, 0.554}, 
 {"COM", "Africa", "Comoros", "2021-01-30", 2718., 72., 65.429, 90., 1., 
  2.857, 3125.593, 82.797, 75.24, 103.496, 1.15, 3.286, 0.94, "", "", "", "", 
  "", "", "", "", "", "", "", "", "", "", "", "", "", "", "", "", "", "", "", 
  "", "", "", "", 869595., 437.352, 20.4, 2.963, 1.726, 1413.89, 18.1, 
  261.516, 11.88, 4.4, 23.6, 15.574, 2.2, 64.32, 0.554}, 
 {"COM", "Africa", "Comoros", "2021-01-31", 2726., 8., 65.429, 93., 3., 
  3.143, 3134.793, 9.2, 75.24, 106.946, 3.45, 3.614, 0.93, "", "", "", "", 
  "", "", "", "", "", "", "", "", "", "", "", "", "", "", "", "", "", "", "", 
  "", "", "", "", 869595., 437.352, 20.4, 2.963, 1.726, 1413.89, 18.1, 
  261.516, 11.88, 4.4, 23.6, 15.574, 2.2, 64.32, 0.554}, 
 {"COM", "Africa", "Comoros", "2021-02-01", 2811., 85., 65.857, 98., 5., 
  3.143, 3232.539, 97.747, 75.733, 112.696, 5.75, 3.614, 0.92, "", "", "", 
  "", "", "", "", "", "", "", "", "", "", "", "", "", "", "", "", "", "", "", 
  "", "", "", "", "", 869595., 437.352, 20.4, 2.963, 1.726, 1413.89, 18.1, 
  261.516, 11.88, 4.4, 23.6, 15.574, 2.2, 64.32, 0.554}, 
 {"COM", "Africa", "Comoros", "2021-02-02", 2848., 37., 60.429, 100., 2., 
  3.286, 3275.088, 42.549, 69.49, 114.996, 2.3, 3.778, 0.91, "", "", "", "", 
  "", "", "", "", "", "", "", "", "", "", "", "", "", "", "", "", "", "", "", 
  "", "", "", "", 869595., 437.352, 20.4, 2.963, 1.726, 1413.89, 18.1, 
  261.516, 11.88, 4.4, 23.6, 15.574, 2.2, 64.32, 0.554}, 
 {"COM", "Africa", "Comoros", "2021-02-03", 2892., 44., 57.143, 104., 4., 
  3.286, 3325.686, 50.598, 65.712, 119.596, 4.6, 3.778, 0.9, "", "", "", "", 
  "", "", "", "", "", "", "", "", "", "", "", "", "", "", "", "", "", "", "", 
  "", "", "", "", 869595., 437.352, 20.4, 2.963, 1.726, 1413.89, 18.1, 
  261.516, 11.88, 4.4, 23.6, 15.574, 2.2, 64.32, 0.554}, 
 {"COM", "Africa", "Comoros", "2021-02-04", 2975., 83., 53.857, 105., 1., 
  2.857, 3421.133, 95.447, 61.934, 120.746, 1.15, 3.286, 0.89, "", "", "", 
  "", "", "", "", "", "", "", "", "", "", "", "", "", "", "", "", "", "", "", 
  "", "", "", "", "", 869595., 437.352, 20.4, 2.963, 1.726, 1413.89, 18.1, 
  261.516, 11.88, 4.4, 23.6, 15.574, 2.2, 64.32, 0.554}, 
 {"COM", "Africa", "Comoros", "2021-02-05", 3001., 26., 50.714, 105., 0., 
  2.286, 3451.032, 29.899, 58.319, 120.746, 0., 2.628, 0.88, "", "", "", "", 
  "", "", "", "", "", "", "", "", "", "", "", "", "", "", "", "", "", "", "", 
  "", "", "", "", 869595., 437.352, 20.4, 2.963, 1.726, 1413.89, 18.1, 
  261.516, 11.88, 4.4, 23.6, 15.574, 2.2, 64.32, 0.554}, 
 {"COM", "Africa", "Comoros", "2021-02-06", 3086., 85., 52.571, 108., 3., 
  2.571, 3548.778, 97.747, 60.455, 124.196, 3.45, 2.957, 0.88, "", "", "", 
  "", "", "", "", "", "", "", "", "", "", "", "", "", "", "", "", "", "", "", 
  "", "", "", "", "", 869595., 437.352, 20.4, 2.963, 1.726, 1413.89, 18.1, 
  261.516, 11.88, 4.4, 23.6, 15.574, 2.2, 64.32, 0.554}, 
 {"COM", "Africa", "Comoros", "2021-02-07", 3086., 0., 51.429, 108., 0., 
  2.143, 3548.778, 0., 59.141, 124.196, 0., 2.464, 0.87, "", "", "", "", "", 
  "", "", "", "", "", "", "", "", "", "", "", "", "", "", "", "", "", "", "", 
  "", "", "", 869595., 437.352, 20.4, 2.963, 1.726, 1413.89, 18.1, 261.516, 
  11.88, 4.4, 23.6, 15.574, 2.2, 64.32, 0.554}, 
 {"COM", "Africa", "Comoros", "2021-02-08", 3088., 2., 39.571, 112., 4., 2., 
  3551.078, 2.3, 45.506, 128.796, 4.6, 2.3, 0.86, "", "", "", "", "", "", "", 
  "", "", "", "", "", "", "", "", "", "", "", "", "", "", "", "", "", "", "", 
  "", 869595., 437.352, 20.4, 2.963, 1.726, 1413.89, 18.1, 261.516, 11.88, 
  4.4, 23.6, 15.574, 2.2, 64.32, 0.554}, {"COM", "Africa", "Comoros", 
  "2021-02-09", 3179., 91., 47.286, 118., 6., 2.571, 3655.725, 104.646, 
  54.377, 135.695, 6.9, 2.957, 0.85, "", "", "", "", "", "", "", "", "", "", 
  "", "", "", "", "", "", "", "", "", "", "", "", "", "", "", "", "", 
  869595., 437.352, 20.4, 2.963, 1.726, 1413.89, 18.1, 261.516, 11.88, 4.4, 
  23.6, 15.574, 2.2, 64.32, 0.554}, {"COM", "Africa", "Comoros", 
  "2021-02-10", 3209., 30., 45.286, 120., 2., 2.286, 3690.224, 34.499, 
  52.077, 137.995, 2.3, 2.628, 0.85, "", "", "", "", "", "", "", "", "", "", 
  "", "", "", "", "", "", "", "", "", "", "", "", "", "", "", "", "", 
  869595., 437.352, 20.4, 2.963, 1.726, 1413.89, 18.1, 261.516, 11.88, 4.4, 
  23.6, 15.574, 2.2, 64.32, 0.554}, {"COM", "Africa", "Comoros", 
  "2021-02-11", 3276., 67., 43., 122., 2., 2.429, 3767.271, 77.047, 49.448, 
  140.295, 2.3, 2.793, 0.84, "", "", "", "", "", "", "", "", "", "", "", "", 
  "", "", "", "", "", "", "", "", "", "", "", "", "", "", "", 869595., 
  437.352, 20.4, 2.963, 1.726, 1413.89, 18.1, 261.516, 11.88, 4.4, 23.6, 
  15.574, 2.2, 64.32, 0.554}, {"COM", "Africa", "Comoros", "2021-02-12", 
  3290., 14., 41.286, 125., 3., 2.857, 3783.37, 16.099, 47.477, 143.745, 
  3.45, 3.286, 0.83, "", "", "", "", "", "", "", "", "", "", "", "", "", "", 
  "", "", "", "", "", "", "", "", "", "", "", "", "", 869595., 437.352, 20.4, 
  2.963, 1.726, 1413.89, 18.1, 261.516, 11.88, 4.4, 23.6, 15.574, 2.2, 64.32, 
  0.554}, {"COM", "Africa", "Comoros", "2021-02-13", 3332., 42., 35.143, 
  128., 3., 2.857, 3831.669, 48.298, 40.413, 147.195, 3.45, 3.286, 0.82, "", 
  "", "", "", "", "", "", "", "", "", "", "", "", "", "", "", "", "", "", "", 
  "", "", "", "", "", "", "", 869595., 437.352, 20.4, 2.963, 1.726, 1413.89, 
  18.1, 261.516, 11.88, 4.4, 23.6, 15.574, 2.2, 64.32, 0.554}, 
 {"COM", "Africa", "Comoros", "2021-02-14", 3334., 2., 35.429, 129., 1., 3., 
  3833.969, 2.3, 40.741, 148.345, 1.15, 3.45, 0.82, "", "", "", "", "", "", 
  "", "", "", "", "", "", "", "", "", "", "", "", "", "", "", "", "", "", "", 
  "", "", 869595., 437.352, 20.4, 2.963, 1.726, 1413.89, 18.1, 261.516, 
  11.88, 4.4, 23.6, 15.574, 2.2, 64.32, 0.554}, 
 {"COM", "Africa", "Comoros", "2021-02-15", 3358., 24., 38.571, 132., 3., 
  2.857, 3861.568, 27.599, 44.356, 151.795, 3.45, 3.286, 0.81, "", "", "", 
  "", "", "", "", "", "", "", "", "", "", "", "", "", "", "", "", "", "", "", 
  "", "", "", "", "", 869595., 437.352, 20.4, 2.963, 1.726, 1413.89, 18.1, 
  261.516, 11.88, 4.4, 23.6, 15.574, 2.2, 64.32, 0.554}, 
 {"COM", "Africa", "Comoros", "2021-02-16", 3393., 35., 30.571, 133., 1., 
  2.143, 3901.816, 40.249, 35.156, 152.945, 1.15, 2.464, 0.81, "", "", "", 
  "", "", "", "", "", "", "", "", "", "", "", "", "", "", "", "", "", "", "", 
  "", "", "", "", "", 869595., 437.352, 20.4, 2.963, 1.726, 1413.89, 18.1, 
  261.516, 11.88, 4.4, 23.6, 15.574, 2.2, 64.32, 0.554}, 
 {"COM", "Africa", "Comoros", "2021-02-17", 3413., 20., 29.143, 135., 2., 
  2.143, 3924.816, 22.999, 33.513, 155.245, 2.3, 2.464, 0.8, "", "", "", "", 
  "", "", "", "", "", "", "", "", "", "", "", "", "", "", "", "", "", "", "", 
  "", "", "", "", 869595., 437.352, 20.4, 2.963, 1.726, 1413.89, 18.1, 
  261.516, 11.88, 4.4, 23.6, 15.574, 2.2, 64.32, 0.554}, 
 {"COM", "Africa", "Comoros", "2021-02-18", 3458., 45., 26., 138., 3., 2.286, 
  3976.564, 51.748, 29.899, 158.695, 3.45, 2.628, 0.8, "", "", "", "", "", 
  "", "", "", "", "", "", "", "", "", "", "", "", "", "", "", "", "", "", "", 
  "", "", "", 869595., 437.352, 20.4, 2.963, 1.726, 1413.89, 18.1, 261.516, 
  11.88, 4.4, 23.6, 15.574, 2.2, 64.32, 0.554}, 
 {"COM", "Africa", "Comoros", "2021-02-19", 3473., 15., 26.143, 142., 4., 
  2.429, 3993.813, 17.249, 30.063, 163.294, 4.6, 2.793, 0.79, "", "", "", "", 
  "", "", "", "", "", "", "", "", "", "", "", "", "", "", "", "", "", "", "", 
  "", "", "", "", 869595., 437.352, 20.4, 2.963, 1.726, 1413.89, 18.1, 
  261.516, 11.88, 4.4, 23.6, 15.574, 2.2, 64.32, 0.554}, 
 {"COM", "Africa", "Comoros", "2021-02-20", 3490., 17., 22.571, 143., 1., 
  2.143, 4013.363, 19.549, 25.956, 164.444, 1.15, 2.464, 0.78, "", "", "", 
  "", "", "", "", "", "", "", "", "", "", "", "", "", "", "", "", "", "", "", 
  "", "", "", "", "", 869595., 437.352, 20.4, 2.963, 1.726, 1413.89, 18.1, 
  261.516, 11.88, 4.4, 23.6, 15.574, 2.2, 64.32, 0.554}, 
 {"COM", "Africa", "Comoros", "2021-02-21", 3502., 12., 24., 143., 0., 2., 
  4027.162, 13.8, 27.599, 164.444, 0., 2.3, 0.78, "", "", "", "", "", "", "", 
  "", "", "", "", "", "", "", "", "", "", "", "", "", "", "", "", "", "", "", 
  "", 869595., 437.352, 20.4, 2.963, 1.726, 1413.89, 18.1, 261.516, 11.88, 
  4.4, 23.6, 15.574, 2.2, 64.32, 0.554}, {"COM", "Africa", "Comoros", 
  "2021-02-22", 3518., 16., 22.857, 144., 1., 1.714, 4045.561, 18.399, 
  26.285, 165.594, 1.15, 1.971, 0.77, "", "", "", "", "", "", "", "", "", "", 
  "", "", "", "", "", "", "", "", "", "", "", "", "", "", "", "", "", 
  869595., 437.352, 20.4, 2.963, 1.726, 1413.89, 18.1, 261.516, 11.88, 4.4, 
  23.6, 15.574, 2.2, 64.32, 0.554}, {"COM", "Africa", "Comoros", 
  "2021-02-23", 3522., 4., 18.429, 144., 0., 1.571, 4050.161, 4.6, 21.192, 
  165.594, 0., 1.807, 0.77, "", "", "", "", "", "", "", "", "", "", "", "", 
  "", "", "", "", "", "", "", "", "", "", "", "", "", "", "", 869595., 
  437.352, 20.4, 2.963, 1.726, 1413.89, 18.1, 261.516, 11.88, 4.4, 23.6, 
  15.574, 2.2, 64.32, 0.554}, {"COM", "Africa", "Comoros", "2021-02-24", 
  3539., 17., 18., 144., 0., 1.286, 4069.711, 19.549, 20.699, 165.594, 0., 
  1.479, 0.77, "", "", "", "", "", "", "", "", "", "", "", "", "", "", "", 
  "", "", "", "", "", "", "", "", "", "", "", "", 869595., 437.352, 20.4, 
  2.963, 1.726, 1413.89, 18.1, 261.516, 11.88, 4.4, 23.6, 15.574, 2.2, 64.32, 
  0.554}, {"COM", "Africa", "Comoros", "2021-02-25", 3552., 13., 13.429, 
  144., 0., 0.857, 4084.66, 14.949, 15.442, 165.594, 0., 0.986, 0.76, "", "", 
  "", "", "", "", "", "", "", "", "", "", "", "", "", "", "", "", "", "", "", 
  "", "", "", "", "", "", 869595., 437.352, 20.4, 2.963, 1.726, 1413.89, 
  18.1, 261.516, 11.88, 4.4, 23.6, 15.574, 2.2, 64.32, 0.554}, 
 {"COM", "Africa", "Comoros", "2021-02-26", 3558., 6., 12.143, 144., 0., 
  0.286, 4091.56, 6.9, 13.964, 165.594, 0., 0.329, 0.76, "", "", "", "", "", 
  "", "", "", "", "", "", "", "", "", "", "", "", "", "", "", "", "", "", "", 
  "", "", "", 869595., 437.352, 20.4, 2.963, 1.726, 1413.89, 18.1, 261.516, 
  11.88, 4.4, 23.6, 15.574, 2.2, 64.32, 0.554}, 
 {"COM", "Africa", "Comoros", "2021-02-27", 3571., 13., 11.571, 144., 0., 
  0.143, 4106.509, 14.949, 13.307, 165.594, 0., 0.164, 0.76, "", "", "", "", 
  "", "", "", "", "", "", "", "", "", "", "", "", "", "", "", "", "", "", "", 
  "", "", "", "", 869595., 437.352, 20.4, 2.963, 1.726, 1413.89, 18.1, 
  261.516, 11.88, 4.4, 23.6, 15.574, 2.2, 64.32, 0.554}, 
 {"COM", "Africa", "Comoros", "2021-02-28", 3571., 0., 9.857, 144., 0., 
  0.143, 4106.509, 0., 11.335, 165.594, 0., 0.164, 0.76, "", "", "", "", "", 
  "", "", "", "", "", "", "", "", "", "", "", "", "", "", "", "", "", "", "", 
  "", "", "", 869595., 437.352, 20.4, 2.963, 1.726, 1413.89, 18.1, 261.516, 
  11.88, 4.4, 23.6, 15.574, 2.2, 64.32, 0.554}, 
 {"COM", "Africa", "Comoros", "2021-03-01", 3578., 7., 8.571, 144., 0., 0., 
  4114.559, 8.05, 9.857, 165.594, 0., 0., 0.76, "", "", "", "", "", "", "", 
  "", "", "", "", "", "", "", "", "", "", "", "", "", "", "", "", "", "", "", 
  "", 869595., 437.352, 20.4, 2.963, 1.726, 1413.89, 18.1, 261.516, 11.88, 
  4.4, 23.6, 15.574, 2.2, 64.32, 0.554}, {"COM", "Africa", "Comoros", 
  "2021-03-02", 3578., 0., 8., 144., 0., 0., 4114.559, 0., 9.2, 165.594, 0., 
  0., 0.76, "", "", "", "", "", "", "", "", "", "", "", "", "", "", "", "", 
  "", "", "", "", "", "", "", "", "", "", "", 869595., 437.352, 20.4, 2.963, 
  1.726, 1413.89, 18.1, 261.516, 11.88, 4.4, 23.6, 15.574, 2.2, 64.32, 
  0.554}, {"COM", "Africa", "Comoros", "2021-03-03", 3580., 2., 5.857, 144., 
  0., 0., 4116.859, 2.3, 6.735, 165.594, 0., 0., 0.76, "", "", "", "", "", 
  "", "", "", "", "", "", "", "", "", "", "", "", "", "", "", "", "", "", "", 
  "", "", "", 869595., 437.352, 20.4, 2.963, 1.726, 1413.89, 18.1, 261.516, 
  11.88, 4.4, 23.6, 15.574, 2.2, 64.32, 0.554}, 
 {"COM", "Africa", "Comoros", "2021-03-04", 3580., 0., 4., 144., 0., 0., 
  4116.859, 0., 4.6, 165.594, 0., 0., 0.77, "", "", "", "", "", "", "", "", 
  "", "", "", "", "", "", "", "", "", "", "", "", "", "", "", "", "", "", "", 
  869595., 437.352, 20.4, 2.963, 1.726, 1413.89, 18.1, 261.516, 11.88, 4.4, 
  23.6, 15.574, 2.2, 64.32, 0.554}, {"COM", "Africa", "Comoros", 
  "2021-03-05", 3587., 7., 4.143, 145., 1., 0.143, 4124.909, 8.05, 4.764, 
  166.744, 1.15, 0.164, 0.77, "", "", "", "", "", "", "", "", "", "", "", "", 
  "", "", "", "", "", "", "", "", "", "", "", "", "", "", "", 869595., 
  437.352, 20.4, 2.963, 1.726, 1413.89, 18.1, 261.516, 11.88, 4.4, 23.6, 
  15.574, 2.2, 64.32, 0.554}, {"COM", "Africa", "Comoros", "2021-03-06", 
  3596., 9., 3.571, 146., 1., 0.286, 4135.258, 10.35, 4.107, 167.894, 1.15, 
  0.329, 0.78, "", "", "", "", "", "", "", "", "", "", "", "", "", "", "", 
  "", "", "", "", "", "", "", "", "", "", "", "", 869595., 437.352, 20.4, 
  2.963, 1.726, 1413.89, 18.1, 261.516, 11.88, 4.4, 23.6, 15.574, 2.2, 64.32, 
  0.554}, {"COM", "Africa", "Comoros", "2021-03-07", 3596., 0., 3.571, 146., 
  0., 0.286, 4135.258, 0., 4.107, 167.894, 0., 0.329, 0.78, "", "", "", "", 
  "", "", "", "", "", "", "", "", "", "", "", "", "", "", "", "", "", "", "", 
  "", "", "", "", 869595., 437.352, 20.4, 2.963, 1.726, 1413.89, 18.1, 
  261.516, 11.88, 4.4, 23.6, 15.574, 2.2, 64.32, 0.554}, 
 {"COM", "Africa", "Comoros", "2021-03-08", 3606., 10., 4., 146., 0., 0.286, 
  4146.758, 11.5, 4.6, 167.894, 0., 0.329, 0.79, "", "", "", "", "", "", "", 
  "", "", "", "", "", "", "", "", "", "", "", "", "", "", "", "", "", "", "", 
  "", 869595., 437.352, 20.4, 2.963, 1.726, 1413.89, 18.1, 261.516, 11.88, 
  4.4, 23.6, 15.574, 2.2, 64.32, 0.554}, {"COM", "Africa", "Comoros", 
  "2021-03-09", 3606., 0., 4., 146., 0., 0.286, 4146.758, 0., 4.6, 167.894, 
  0., 0.329, 0.8, "", "", "", "", "", "", "", "", "", "", "", "", "", "", "", 
  "", "", "", "", "", "", "", "", "", "", "", "", 869595., 437.352, 20.4, 
  2.963, 1.726, 1413.89, 18.1, 261.516, 11.88, 4.4, 23.6, 15.574, 2.2, 64.32, 
  0.554}, {"COM", "Africa", "Comoros", "2021-03-10", 3611., 5., 4.429, 146., 
  0., 0.286, 4152.508, 5.75, 5.093, 167.894, 0., 0.329, 0.8, "", "", "", "", 
  "", "", "", "", "", "", "", "", "", "", "", "", "", "", "", "", "", "", "", 
  "", "", "", "", 869595., 437.352, 20.4, 2.963, 1.726, 1413.89, 18.1, 
  261.516, 11.88, 4.4, 23.6, 15.574, 2.2, 64.32, 0.554}, 
 {"COM", "Africa", "Comoros", "2021-03-11", 3615., 4., 5., 146., 0., 0.286, 
  4157.108, 4.6, 5.75, 167.894, 0., 0.329, 0.81, "", "", "", "", "", "", "", 
  "", "", "", "", "", "", "", "", "", "", "", "", "", "", "", "", "", "", "", 
  "", 869595., 437.352, 20.4, 2.963, 1.726, 1413.89, 18.1, 261.516, 11.88, 
  4.4, 23.6, 15.574, 2.2, 64.32, 0.554}, {"COM", "Africa", "Comoros", 
  "2021-03-12", 3618., 3., 4.429, 146., 0., 0.143, 4160.558, 3.45, 5.093, 
  167.894, 0., 0.164, 0.82, "", "", "", "", "", "", "", "", "", "", "", "", 
  "", "", "", "", "", "", "", "", "", "", "", "", "", "", "", 869595., 
  437.352, 20.4, 2.963, 1.726, 1413.89, 18.1, 261.516, 11.88, 4.4, 23.6, 
  15.574, 2.2, 64.32, 0.554}, {"COM", "Africa", "Comoros", "2021-03-13", 
  3626., 8., 4.286, 146., 0., 0., 4169.757, 9.2, 4.928, 167.894, 0., 0., 
  0.83, "", "", "", "", "", "", "", "", "", "", "", "", "", "", "", "", "", 
  "", "", "", "", "", "", "", "", "", "", 869595., 437.352, 20.4, 2.963, 
  1.726, 1413.89, 18.1, 261.516, 11.88, 4.4, 23.6, 15.574, 2.2, 64.32, 
  0.554}, {"COM", "Africa", "Comoros", "2021-03-14", 3635., 9., 5.571, 146., 
  0., 0., 4180.107, 10.35, 6.407, 167.894, 0., 0., 0.83, "", "", "", "", "", 
  "", "", "", "", "", "", "", "", "", "", "", "", "", "", "", "", "", "", "", 
  "", "", "", 869595., 437.352, 20.4, 2.963, 1.726, 1413.89, 18.1, 261.516, 
  11.88, 4.4, 23.6, 15.574, 2.2, 64.32, 0.554}, 
 {"COM", "Africa", "Comoros", "2021-03-15", 3646., 11., 5.714, 146., 0., 0., 
  4192.756, 12.65, 6.571, 167.894, 0., 0., 0.84, "", "", "", "", "", "", "", 
  "", "", "", "", "", "", "", "", "", "", "", "", "", "", "", "", "", "", "", 
  "", 869595., 437.352, 20.4, 2.963, 1.726, 1413.89, 18.1, 261.516, 11.88, 
  4.4, 23.6, 15.574, 2.2, 64.32, 0.554}, {"COM", "Africa", "Comoros", 
  "2021-03-16", 3647., 1., 5.857, 146., 0., 0., 4193.906, 1.15, 6.735, 
  167.894, 0., 0., 0.84, "", "", "", "", "", "", "", "", "", "", "", "", "", 
  "", "", "", "", "", "", "", "", "", "", "", "", "", "", 869595., 437.352, 
  20.4, 2.963, 1.726, 1413.89, 18.1, 261.516, 11.88, 4.4, 23.6, 15.574, 2.2, 
  64.32, 0.554}, {"COM", "Africa", "Comoros", "2021-03-17", 3652., 5., 5.857, 
  146., 0., 0., 4199.656, 5.75, 6.735, 167.894, 0., 0., 0.85, "", "", "", "", 
  "", "", "", "", "", "", "", "", "", "", "", "", "", "", "", "", "", "", "", 
  "", "", "", "", 869595., 437.352, 20.4, 2.963, 1.726, 1413.89, 18.1, 
  261.516, 11.88, 4.4, 23.6, 15.574, 2.2, 64.32, 0.554}, 
 {"COM", "Africa", "Comoros", "2021-03-18", 3657., 5., 6., 146., 0., 0., 
  4205.406, 5.75, 6.9, 167.894, 0., 0., 0.85, "", "", "", "", "", "", "", "", 
  "", "", "", "", "", "", "", "", "", "", "", "", "", "", "", "", "", "", "", 
  869595., 437.352, 20.4, 2.963, 1.726, 1413.89, 18.1, 261.516, 11.88, 4.4, 
  23.6, 15.574, 2.2, 64.32, 0.554}, {"COM", "Africa", "Comoros", 
  "2021-03-19", 3665., 8., 6.714, 146., 0., 0., 4214.606, 9.2, 7.721, 
  167.894, 0., 0., 0.86, "", "", "", "", "", "", "", "", "", "", "", "", "", 
  "", "", "", "", "", "", "", "", "", "", "", "", "", "", 869595., 437.352, 
  20.4, 2.963, 1.726, 1413.89, 18.1, 261.516, 11.88, 4.4, 23.6, 15.574, 2.2, 
  64.32, 0.554}, {"COM", "Africa", "Comoros", "2021-03-20", 3666., 1., 5.714, 
  146., 0., 0., 4215.756, 1.15, 6.571, 167.894, 0., 0., 0.86, "", "", "", "", 
  "", "", "", "", "", "", "", "", "", "", "", "", "", "", "", "", "", "", "", 
  "", "", "", "", 869595., 437.352, 20.4, 2.963, 1.726, 1413.89, 18.1, 
  261.516, 11.88, 4.4, 23.6, 15.574, 2.2, 64.32, 0.554}, 
 {"COM", "Africa", "Comoros", "2021-03-21", 3666., 0., 4.429, 146., 0., 0., 
  4215.756, 0., 5.093, 167.894, 0., 0., 0.87, "", "", "", "", "", "", "", "", 
  "", "", "", "", "", "", "", "", "", "", "", "", "", "", "", "", "", "", "", 
  869595., 437.352, 20.4, 2.963, 1.726, 1413.89, 18.1, 261.516, 11.88, 4.4, 
  23.6, 15.574, 2.2, 64.32, 0.554}, {"COM", "Africa", "Comoros", 
  "2021-03-22", 3666., 0., 2.857, 146., 0., 0., 4215.756, 0., 3.286, 167.894, 
  0., 0., 0.87, "", "", "", "", "", "", "", "", "", "", "", "", "", "", "", 
  "", "", "", "", "", "", "", "", "", "", "", "", 869595., 437.352, 20.4, 
  2.963, 1.726, 1413.89, 18.1, 261.516, 11.88, 4.4, 23.6, 15.574, 2.2, 64.32, 
  0.554}, {"COM", "Africa", "Comoros", "2021-03-23", 3681., 15., 4.857, 146., 
  0., 0., 4233.005, 17.249, 5.586, 167.894, 0., 0., 0.88, "", "", "", "", "", 
  "", "", "", "", "", "", "", "", "", "", "", "", "", "", "", "", "", "", "", 
  "", "", "", 869595., 437.352, 20.4, 2.963, 1.726, 1413.89, 18.1, 261.516, 
  11.88, 4.4, 23.6, 15.574, 2.2, 64.32, 0.554}, 
 {"COM", "Africa", "Comoros", "2021-03-24", 3682., 1., 4.286, 146., 0., 0., 
  4234.155, 1.15, 4.928, 167.894, 0., 0., 0.89, "", "", "", "", "", "", "", 
  "", "", "", "", "", "", "", "", "", "", "", "", "", "", "", "", "", "", "", 
  "", 869595., 437.352, 20.4, 2.963, 1.726, 1413.89, 18.1, 261.516, 11.88, 
  4.4, 23.6, 15.574, 2.2, 64.32, 0.554}, {"COM", "Africa", "Comoros", 
  "2021-03-25", 3687., 5., 4.286, 146., 0., 0., 4239.905, 5.75, 4.928, 
  167.894, 0., 0., 0.89, "", "", "", "", "", "", "", "", "", "", "", "", "", 
  "", "", "", "", "", "", "", "", "", "", "", "", "", "", 869595., 437.352, 
  20.4, 2.963, 1.726, 1413.89, 18.1, 261.516, 11.88, 4.4, 23.6, 15.574, 2.2, 
  64.32, 0.554}, {"COM", "Africa", "Comoros", "2021-03-26", 3689., 2., 3.429, 
  146., 0., 0., 4242.205, 2.3, 3.943, 167.894, 0., 0., 0.89, "", "", "", "", 
  "", "", "", "", "", "", "", "", "", "", "", "", "", "", "", "", "", "", "", 
  "", "", "", "", 869595., 437.352, 20.4, 2.963, 1.726, 1413.89, 18.1, 
  261.516, 11.88, 4.4, 23.6, 15.574, 2.2, 64.32, 0.554}, 
 {"COM", "Africa", "Comoros", "2021-03-27", 3690., 1., 3.429, 146., 0., 0., 
  4243.355, 1.15, 3.943, 167.894, 0., 0., 0.9, "", "", "", "", "", "", "", 
  "", "", "", "", "", "", "", "", "", "", "", "", "", "", "", "", "", "", "", 
  "", 869595., 437.352, 20.4, 2.963, 1.726, 1413.89, 18.1, 261.516, 11.88, 
  4.4, 23.6, 15.574, 2.2, 64.32, 0.554}, {"COM", "Africa", "Comoros", 
  "2021-03-28", 3690., 0., 3.429, 146., 0., 0., 4243.355, 0., 3.943, 167.894, 
  0., 0., 0.91, "", "", "", "", "", "", "", "", "", "", "", "", "", "", "", 
  "", "", "", "", "", "", "", "", "", "", "", "", 869595., 437.352, 20.4, 
  2.963, 1.726, 1413.89, 18.1, 261.516, 11.88, 4.4, 23.6, 15.574, 2.2, 64.32, 
  0.554}, {"COM", "Africa", "Comoros", "2021-03-29", 3696., 6., 4.286, 146., 
  0., 0., 4250.254, 6.9, 4.928, 167.894, 0., 0., 0.92, "", "", "", "", "", 
  "", "", "", "", "", "", "", "", "", "", "", "", "", "", "", "", "", "", "", 
  "", "", "", 869595., 437.352, 20.4, 2.963, 1.726, 1413.89, 18.1, 261.516, 
  11.88, 4.4, 23.6, 15.574, 2.2, 64.32, 0.554}, 
 {"COM", "Africa", "Comoros", "2021-03-30", 3696., 0., 2.143, 146., 0., 0., 
  4250.254, 0., 2.464, 167.894, 0., 0., 0.92, "", "", "", "", "", "", "", "", 
  "", "", "", "", "", "", "", "", "", "", "", "", "", "", "", "", "", "", "", 
  869595., 437.352, 20.4, 2.963, 1.726, 1413.89, 18.1, 261.516, 11.88, 4.4, 
  23.6, 15.574, 2.2, 64.32, 0.554}, {"COM", "Africa", "Comoros", 
  "2021-03-31", 3696., 0., 2., 146., 0., 0., 4250.254, 0., 2.3, 167.894, 0., 
  0., 0.93, "", "", "", "", "", "", "", "", "", "", "", "", "", "", "", "", 
  "", "", "", "", "", "", "", "", "", "", "", 869595., 437.352, 20.4, 2.963, 
  1.726, 1413.89, 18.1, 261.516, 11.88, 4.4, 23.6, 15.574, 2.2, 64.32, 
  0.554}, {"COM", "Africa", "Comoros", "2021-04-01", 3704., 8., 2.429, 146., 
  0., 0., 4259.454, 9.2, 2.793, 167.894, 0., 0., 0.95, "", "", "", "", "", 
  "", "", "", "", "", "", "", "", "", "", "", "", "", "", "", "", "", "", "", 
  "", "", "", 869595., 437.352, 20.4, 2.963, 1.726, 1413.89, 18.1, 261.516, 
  11.88, 4.4, 23.6, 15.574, 2.2, 64.32, 0.554}, 
 {"COM", "Africa", "Comoros", "2021-04-02", 3712., 8., 3.286, 146., 0., 0., 
  4268.654, 9.2, 3.778, 167.894, 0., 0., 0.96, "", "", "", "", "", "", "", 
  "", "", "", "", "", "", "", "", "", "", "", "", "", "", "", "", "", "", "", 
  "", 869595., 437.352, 20.4, 2.963, 1.726, 1413.89, 18.1, 261.516, 11.88, 
  4.4, 23.6, 15.574, 2.2, 64.32, 0.554}, {"COM", "Africa", "Comoros", 
  "2021-04-03", 3712., 0., 3.143, 146., 0., 0., 4268.654, 0., 3.614, 167.894, 
  0., 0., 0.96, "", "", "", "", "", "", "", "", "", "", "", "", "", "", "", 
  "", "", "", "", "", "", "", "", "", "", "", "", 869595., 437.352, 20.4, 
  2.963, 1.726, 1413.89, 18.1, 261.516, 11.88, 4.4, 23.6, 15.574, 2.2, 64.32, 
  0.554}, {"COM", "Africa", "Comoros", "2021-04-04", 3719., 7., 4.143, 146., 
  0., 0., 4276.704, 8.05, 4.764, 167.894, 0., 0., 0.97, "", "", "", "", "", 
  "", "", "", "", "", "", "", "", "", "", "", "", "", "", "", "", "", "", "", 
  "", "", "", 869595., 437.352, 20.4, 2.963, 1.726, 1413.89, 18.1, 261.516, 
  11.88, 4.4, 23.6, 15.574, 2.2, 64.32, 0.554}, 
 {"COM", "Africa", "Comoros", "2021-04-05", 3725., 6., 4.143, 146., 0., 0., 
  4283.603, 6.9, 4.764, 167.894, 0., 0., 0.97, "", "", "", "", "", "", "", 
  "", "", "", "", "", "", "", "", "", "", "", "", "", "", "", "", "", "", "", 
  "", 869595., 437.352, 20.4, 2.963, 1.726, 1413.89, 18.1, 261.516, 11.88, 
  4.4, 23.6, 15.574, 2.2, 64.32, 0.554}, {"COM", "Africa", "Comoros", 
  "2021-04-06", 3738., 13., 6., 146., 0., 0., 4298.553, 14.949, 6.9, 167.894, 
  0., 0., 0.98, "", "", "", "", "", "", "", "", "", "", "", "", "", "", "", 
  "", "", "", "", "", "", "", "", "", "", "", "", 869595., 437.352, 20.4, 
  2.963, 1.726, 1413.89, 18.1, 261.516, 11.88, 4.4, 23.6, 15.574, 2.2, 64.32, 
  0.554}, {"COM", "Africa", "Comoros", "2021-04-07", 3758., 20., 8.857, 146., 
  0., 0., 4321.552, 22.999, 10.185, 167.894, 0., 0., 0.97, "", "", "", "", 
  "", "", "", "", "", "", "", "", "", "", "", "", "", "", "", "", "", "", "", 
  "", "", "", "", 869595., 437.352, 20.4, 2.963, 1.726, 1413.89, 18.1, 
  261.516, 11.88, 4.4, 23.6, 15.574, 2.2, 64.32, 0.554}, 
 {"COM", "Africa", "Comoros", "2021-04-08", 3758., 0., 7.714, 146., 0., 0., 
  4321.552, 0., 8.871, 167.894, 0., 0., 0.97, "", "", "", "", "", "", "", "", 
  "", "", "", "", "", "", "", "", "", "", "", "", "", "", "", "", "", "", "", 
  869595., 437.352, 20.4, 2.963, 1.726, 1413.89, 18.1, 261.516, 11.88, 4.4, 
  23.6, 15.574, 2.2, 64.32, 0.554}, {"COM", "Africa", "Comoros", 
  "2021-04-09", 3758., 0., 6.571, 146., 0., 0., 4321.552, 0., 7.557, 167.894, 
  0., 0., 0.96, "", "", "", "", "", "", "", "", "", "", "", "", "", "", "", 
  "", "", "", "", "", "", "", "", "", "", "", "", 869595., 437.352, 20.4, 
  2.963, 1.726, 1413.89, 18.1, 261.516, 11.88, 4.4, 23.6, 15.574, 2.2, 64.32, 
  0.554}, {"COM", "Africa", "Comoros", "2021-04-10", 3789., 31., 11., 146., 
  0., 0., 4357.201, 35.649, 12.65, 167.894, 0., 0., 0.96, "", "", "", "", "", 
  "", "", "", "", "", "", "", "", "", "", "", "", "", "", "", "", "", "", "", 
  "", "", "", 869595., 437.352, 20.4, 2.963, 1.726, 1413.89, 18.1, 261.516, 
  11.88, 4.4, 23.6, 15.574, 2.2, 64.32, 0.554}, 
 {"COM", "Africa", "Comoros", "2021-04-11", 3789., 0., 10., 146., 0., 0., 
  4357.201, 0., 11.5, 167.894, 0., 0., 0.94, "", "", "", "", "", "", "", "", 
  "", "", "", "", "", "", "", "", "", "", "", "", "", "", "", "", "", "", "", 
  869595., 437.352, 20.4, 2.963, 1.726, 1413.89, 18.1, 261.516, 11.88, 4.4, 
  23.6, 15.574, 2.2, 64.32, 0.554}, {"COM", "Africa", "Comoros", 
  "2021-04-12", 3789., 0., 9.143, 146., 0., 0., 4357.201, 0., 10.514, 
  167.894, 0., 0., 0.93, "", "", "", "", "", "", "", "", "", "", "", "", "", 
  "", "", "", "", "", "", "", "", "", "", "", "", "", "", 869595., 437.352, 
  20.4, 2.963, 1.726, 1413.89, 18.1, 261.516, 11.88, 4.4, 23.6, 15.574, 2.2, 
  64.32, 0.554}, {"COM", "Africa", "Comoros", "2021-04-13", 3796., 7., 8.286, 
  146., 0., 0., 4365.25, 8.05, 9.528, 167.894, 0., 0., 0.92, "", "", "", "", 
  "", "", "", "", "", "", "", "", "", "", "", "", "", "", "", "", "", "", "", 
  "", "", "", "", 869595., 437.352, 20.4, 2.963, 1.726, 1413.89, 18.1, 
  261.516, 11.88, 4.4, 23.6, 15.574, 2.2, 64.32, 0.554}, 
 {"COM", "Africa", "Comoros", "2021-04-14", 3803., 7., 6.429, 146., 0., 0., 
  4373.3, 8.05, 7.393, 167.894, 0., 0., 0.91, "", "", "", "", "", "", "", "", 
  "", "", "", "", "", "", "", "", "", "", "", "", "", "", "", "", "", "", "", 
  869595., 437.352, 20.4, 2.963, 1.726, 1413.89, 18.1, 261.516, 11.88, 4.4, 
  23.6, 15.574, 2.2, 64.32, 0.554}, {"COM", "Africa", "Comoros", 
  "2021-04-15", 3809., 6., 7.286, 146., 0., 0., 4380.2, 6.9, 8.378, 167.894, 
  0., 0., 0.9, "", "", "", "", "", "", "", "", "", "", "", "", "", "", "", 
  "", "", "", "", "", "", "", "", "", "", "", "", 869595., 437.352, 20.4, 
  2.963, 1.726, 1413.89, 18.1, 261.516, 11.88, 4.4, 23.6, 15.574, 2.2, 64.32, 
  0.554}, {"COM", "Africa", "Comoros", "2021-04-16", 3815., 6., 8.143, 146., 
  0., 0., 4387.1, 6.9, 9.364, 167.894, 0., 0., 0.89, "", "", "", "", "", "", 
  "", "", "", "", "", "", "", "", "", "", "", "", "", "", "", "", "", "", "", 
  "", "", 869595., 437.352, 20.4, 2.963, 1.726, 1413.89, 18.1, 261.516, 
  11.88, 4.4, 23.6, 15.574, 2.2, 64.32, 0.554}, 
 {"COM", "Africa", "Comoros", "2021-04-17", 3815., 0., 3.714, 146., 0., 0., 
  4387.1, 0., 4.271, 167.894, 0., 0., 0.88, "", "", "", "", "", "", "", "", 
  "", "", "", "", "", "", "", "", "", "", "", "", "", "", "", "", "", "", "", 
  869595., 437.352, 20.4, 2.963, 1.726, 1413.89, 18.1, 261.516, 11.88, 4.4, 
  23.6, 15.574, 2.2, 64.32, 0.554}, {"COM", "Africa", "Comoros", 
  "2021-04-18", 3819., 4., 4.286, 146., 0., 0., 4391.7, 4.6, 4.928, 167.894, 
  0., 0., 0.88, "", "", "", "", "", "", "", "", "", "", "", "", "", "", "", 
  "", "", "", "", "", "", "", "", "", "", "", "", 869595., 437.352, 20.4, 
  2.963, 1.726, 1413.89, 18.1, 261.516, 11.88, 4.4, 23.6, 15.574, 2.2, 64.32, 
  0.554}, {"COM", "Africa", "Comoros", "2021-04-19", 3819., 0., 4.286, 146., 
  0., 0., 4391.7, 0., 4.928, 167.894, 0., 0., 0.87, "", "", "", "", "", "", 
  "", "", "", "", "", "", "", "", "", "", "", "", "", "", "", "", "", "", "", 
  "", "", 869595., 437.352, 20.4, 2.963, 1.726, 1413.89, 18.1, 261.516, 
  11.88, 4.4, 23.6, 15.574, 2.2, 64.32, 0.554}, 
 {"COM", "Africa", "Comoros", "2021-04-20", 3820., 1., 3.429, 146., 0., 0., 
  4392.85, 1.15, 3.943, 167.894, 0., 0., 0.86, "", "", "", "", "", "", "", 
  "", "", "", "", "", "", "", "", "", "", "", "", "", "", "", "", "", "", "", 
  "", 869595., 437.352, 20.4, 2.963, 1.726, 1413.89, 18.1, 261.516, 11.88, 
  4.4, 23.6, 15.574, 2.2, 64.32, 0.554}, {"COM", "Africa", "Comoros", 
  "2021-04-21", 3822., 2., 2.714, 146., 0., 0., 4395.149, 2.3, 3.121, 
  167.894, 0., 0., 0.86, "", "", "", "", "", "", "", "", "", "", "", "", "", 
  "", "", "", "", 13440., 13440., "", "", "", 1.55, 1.55, "", "", "", 
  869595., 437.352, 20.4, 2.963, 1.726, 1413.89, 18.1, 261.516, 11.88, 4.4, 
  23.6, 15.574, 2.2, 64.32, 0.554}, {"COM", "Africa", "Comoros", 
  "2021-04-22", 3824., 2., 2.143, 146., 0., 0., 4397.449, 2.3, 2.464, 
  167.894, 0., 0., 0.86, "", "", "", "", "", "", "", "", "", "", "", "", "", 
  "", "", "", "", "", "", "", "", 1442., "", "", "", 1658., "", 869595., 
  437.352, 20.4, 2.963, 1.726, 1413.89, 18.1, 261.516, 11.88, 4.4, 23.6, 
  15.574, 2.2, 64.32, 0.554}, {"COM", "Africa", "Comoros", "2021-04-23", 
  3826., 2., 1.571, 146., 0., 0., 4399.749, 2.3, 1.807, 167.894, 0., 0., 
  0.86, "", "", "", "", "", "", "", "", "", "", "", "", "", "", "", "", "", 
  "", "", "", "", 1442., "", "", "", 1658., "", 869595., 437.352, 20.4, 
  2.963, 1.726, 1413.89, 18.1, 261.516, 11.88, 4.4, 23.6, 15.574, 2.2, 64.32, 
  0.554}, {"COM", "Africa", "Comoros", "2021-04-24", 3829., 3., 2., 146., 0., 
  0., 4403.199, 3.45, 2.3, 167.894, 0., 0., 0.86, "", "", "", "", "", "", "", 
  "", "", "", "", "", "", "", "", "", "", "", "", "", "", 1442., "", "", "", 
  1658., "", 869595., 437.352, 20.4, 2.963, 1.726, 1413.89, 18.1, 261.516, 
  11.88, 4.4, 23.6, 15.574, 2.2, 64.32, 0.554}, 
 {"COM", "Africa", "Comoros", "2021-04-25", 3829., 0., 1.429, 146., 0., 0., 
  4403.199, 0., 1.643, 167.894, 0., 0., 0.86, "", "", "", "", "", "", "", "", 
  "", "", "", "", "", "", "", "", "", "", "", "", "", 1442., "", "", "", 
  1658., "", 869595., 437.352, 20.4, 2.963, 1.726, 1413.89, 18.1, 261.516, 
  11.88, 4.4, 23.6, 15.574, 2.2, 64.32, 0.554}, 
 {"COM", "Africa", "Comoros", "2021-04-26", 3829., 0., 1.429, 146., 0., 0., 
  4403.199, 0., 1.643, 167.894, 0., 0., 0.86, "", "", "", "", "", "", "", "", 
  "", "", "", "", "", "", "", "", "", "", "", "", "", 1442., "", "", "", 
  1658., "", 869595., 437.352, 20.4, 2.963, 1.726, 1413.89, 18.1, 261.516, 
  11.88, 4.4, 23.6, 15.574, 2.2, 64.32, 0.554}, 
 {"COM", "Africa", "Comoros", "2021-04-27", 3829., 0., 1.286, 146., 0., 0., 
  4403.199, 0., 1.479, 167.894, 0., 0., 0.86, "", "", "", "", "", "", "", "", 
  "", "", "", "", "", "", "", "", "", "", "", "", "", 1442., "", "", "", 
  1658., "", 869595., 437.352, 20.4, 2.963, 1.726, 1413.89, 18.1, 261.516, 
  11.88, 4.4, 23.6, 15.574, 2.2, 64.32, 0.554}, 
 {"COM", "Africa", "Comoros", "2021-04-28", 3833., 4., 1.571, 146., 0., 0., 
  4407.799, 4.6, 1.807, 167.894, 0., 0., 0.87, "", "", "", "", "", "", "", 
  "", "", "", "", "", "", "", "", "", "", "", "", "", "", 1442., "", "", "", 
  1658., "", 869595., 437.352, 20.4, 2.963, 1.726, 1413.89, 18.1, 261.516, 
  11.88, 4.4, 23.6, 15.574, 2.2, 64.32, 0.554}, 
 {"COM", "Africa", "Comoros", "2021-04-29", 3834., 1., 1.429, 146., 0., 0., 
  4408.949, 1.15, 1.643, 167.894, 0., 0., 0.87, "", "", "", "", "", "", "", 
  "", "", "", "", "", "", "", "", "", "", "", "", "", "", 1442., "", "", "", 
  1658., "", 869595., 437.352, 20.4, 2.963, 1.726, 1413.89, 18.1, 261.516, 
  11.88, 4.4, 23.6, 15.574, 2.2, 64.32, 0.554}, 
 {"COM", "Africa", "Comoros", "2021-04-30", 3834., 0., 1.143, 146., 0., 0., 
  4408.949, 0., 1.314, 167.894, 0., 0., 0.87, "", "", "", "", "", "", "", "", 
  "", "", "", "", "", "", "", "", "", "", "", "", "", 1442., "", "", "", 
  1658., "", 869595., 437.352, 20.4, 2.963, 1.726, 1413.89, 18.1, 261.516, 
  11.88, 4.4, 23.6, 15.574, 2.2, 64.32, 0.554}, 
 {"COM", "Africa", "Comoros", "2021-05-01", 3838., 4., 1.286, 146., 0., 0., 
  4413.549, 4.6, 1.479, 167.894, 0., 0., 0.88, "", "", "", "", "", "", "", 
  "", "", "", "", "", "", "", "", "", "", "", "", "", "", 1442., "", "", "", 
  1658., "", 869595., 437.352, 20.4, 2.963, 1.726, 1413.89, 18.1, 261.516, 
  11.88, 4.4, 23.6, 15.574, 2.2, 64.32, 0.554}, 
 {"COM", "Africa", "Comoros", "2021-05-02", 3839., 1., 1.429, 146., 0., 0., 
  4414.699, 1.15, 1.643, 167.894, 0., 0., 0.88, "", "", "", "", "", "", "", 
  "", "", "", "", "", "", "", "", "", "", "", "", "", "", 1442., "", "", "", 
  1658., "", 869595., 437.352, 20.4, 2.963, 1.726, 1413.89, 18.1, 261.516, 
  11.88, 4.4, 23.6, 15.574, 2.2, 64.32, 0.554}, 
 {"COM", "Africa", "Comoros", "2021-05-03", 3845., 6., 2.286, 146., 0., 0., 
  4421.599, 6.9, 2.628, 167.894, 0., 0., 0.89, "", "", "", "", "", "", "", 
  "", "", "", "", "", "", "", "", "", "", "", "", "", "", 1442., "", "", "", 
  1658., "", 869595., 437.352, 20.4, 2.963, 1.726, 1413.89, 18.1, 261.516, 
  11.88, 4.4, 23.6, 15.574, 2.2, 64.32, 0.554}, 
 {"COM", "Africa", "Comoros", "2021-05-04", 3846., 1., 2.429, 146., 0., 0., 
  4422.749, 1.15, 2.793, 167.894, 0., 0., 0.89, "", "", "", "", "", "", "", 
  "", "", "", "", "", "", "", "", "", "", "", "", "", "", 1442., "", "", "", 
  1658., "", 869595., 437.352, 20.4, 2.963, 1.726, 1413.89, 18.1, 261.516, 
  11.88, 4.4, 23.6, 15.574, 2.2, 64.32, 0.554}, 
 {"COM", "Africa", "Comoros", "2021-05-05", 3847., 1., 2., 146., 0., 0., 
  4423.898, 1.15, 2.3, 167.894, 0., 0., 0.89, "", "", "", "", "", "", "", "", 
  "", "", "", "", "", "", "", "", "", "", "", "", "", 1442., "", "", "", 
  1658., "", 869595., 437.352, 20.4, 2.963, 1.726, 1413.89, 18.1, 261.516, 
  11.88, 4.4, 23.6, 15.574, 2.2, 64.32, 0.554}, 
 {"COM", "Africa", "Comoros", "2021-05-06", 3847., 0., 1.857, 146., 0., 0., 
  4423.898, 0., 2.136, 167.894, 0., 0., 0.89, "", "", "", "", "", "", "", "", 
  "", "", "", "", "", "", "", "", "", "", "", "", "", 1442., "", "", "", 
  1658., "", 869595., 437.352, 20.4, 2.963, 1.726, 1413.89, 18.1, 261.516, 
  11.88, 4.4, 23.6, 15.574, 2.2, 64.32, 0.554}, 
 {"COM", "Africa", "Comoros", "2021-05-07", 3854., 7., 2.857, 146., 0., 0., 
  4431.948, 8.05, 3.286, 167.894, 0., 0., 0.89, "", "", "", "", "", "", "", 
  "", "", "", "", "", "", "", "", "", "", "", "", "", "", 1442., "", "", "", 
  1658., "", 869595., 437.352, 20.4, 2.963, 1.726, 1413.89, 18.1, 261.516, 
  11.88, 4.4, 23.6, 15.574, 2.2, 64.32, 0.554}, 
 {"COM", "Africa", "Comoros", "2021-05-08", 3854., 0., 2.286, 146., 0., 0., 
  4431.948, 0., 2.628, 167.894, 0., 0., 0.89, "", "", "", "", "", "", "", "", 
  "", "", "", "", "", "", "", "", "", "", "", "", "", 1442., "", "", "", 
  1658., "", 869595., 437.352, 20.4, 2.963, 1.726, 1413.89, 18.1, 261.516, 
  11.88, 4.4, 23.6, 15.574, 2.2, 64.32, 0.554}, 
 {"COM", "Africa", "Comoros", "2021-05-09", 3854., 0., 2.143, 146., 0., 0., 
  4431.948, 0., 2.464, 167.894, 0., 0., 0.88, "", "", "", "", "", "", "", "", 
  "", "", "", "", "", "", "", "", "", "", "", "", "", 1442., "", "", "", 
  1658., "", 869595., 437.352, 20.4, 2.963, 1.726, 1413.89, 18.1, 261.516, 
  11.88, 4.4, 23.6, 15.574, 2.2, 64.32, 0.554}, 
 {"COM", "Africa", "Comoros", "2021-05-10", 3860., 6., 2.143, 146., 0., 0., 
  4438.848, 6.9, 2.464, 167.894, 0., 0., 0.89, "", "", "", "", "", "", "", 
  "", "", "", "", "", "", "", "", "", "", "", "", "", "", 1442., "", "", "", 
  1658., "", 869595., 437.352, 20.4, 2.963, 1.726, 1413.89, 18.1, 261.516, 
  11.88, 4.4, 23.6, 15.574, 2.2, 64.32, 0.554}, 
 {"COM", "Africa", "Comoros", "2021-05-11", 3860., 0., 2., 146., 0., 0., 
  4438.848, 0., 2.3, 167.894, 0., 0., 0.88, "", "", "", "", "", "", "", "", 
  "", "", "", "", "", "", "", "", "", "", "", "", "", 1442., "", "", "", 
  1658., "", 869595., 437.352, 20.4, 2.963, 1.726, 1413.89, 18.1, 261.516, 
  11.88, 4.4, 23.6, 15.574, 2.2, 64.32, 0.554}, 
 {"COM", "Africa", "Comoros", "2021-05-12", 3860., 0., 1.857, 146., 0., 0., 
  4438.848, 0., 2.136, 167.894, 0., 0., 0.88, "", "", "", "", "", "", "", "", 
  "", "", "", "", "", "", "", "", "", 43728., 43140., 588., "", 1442., 5.03, 
  4.96, 0.07, 1658., "", 869595., 437.352, 20.4, 2.963, 1.726, 1413.89, 18.1, 
  261.516, 11.88, 4.4, 23.6, 15.574, 2.2, 64.32, 0.554}, 
 {"COM", "Africa", "Comoros", "2021-05-13", 3860., 0., 1.857, 146., 0., 0., 
  4438.848, 0., 2.136, 167.894, 0., 0., 0.87, "", "", "", "", "", "", "", "", 
  "", "", "", "", "", "", "", "", "", "", "", "", "", 1266., "", "", "", 
  1456., "", 869595., 437.352, 20.4, 2.963, 1.726, 1413.89, 18.1, 261.516, 
  11.88, 4.4, 23.6, 15.574, 2.2, 64.32, 0.554}, 
 {"COM", "Africa", "Comoros", "2021-05-14", 3860., 0., 0.857, 146., 0., 0., 
  4438.848, 0., 0.986, 167.894, 0., 0., 0.87, "", "", "", "", "", "", "", "", 
  "", "", "", "", "", "", "", "", "", "", "", "", "", 1090., "", "", "", 
  1253., "", 869595., 437.352, 20.4, 2.963, 1.726, 1413.89, 18.1, 261.516, 
  11.88, 4.4, 23.6, 15.574, 2.2, 64.32, 0.554}, 
 {"COM", "Africa", "Comoros", "2021-05-15", 3863., 3., 1.286, 146., 0., 0., 
  4442.298, 3.45, 1.479, 167.894, 0., 0., 0.88, "", "", "", "", "", "", "", 
  "", "", "", "", "", "", "", "", "", "", "", "", "", "", 913., "", "", "", 
  1050., "", 869595., 437.352, 20.4, 2.963, 1.726, 1413.89, 18.1, 261.516, 
  11.88, 4.4, 23.6, 15.574, 2.2, 64.32, 0.554}, 
 {"COM", "Africa", "Comoros", "2021-05-16", 3863., 0., 1.286, 146., 0., 0., 
  4442.298, 0., 1.479, 167.894, 0., 0., 0.88, "", "", "", "", "", "", "", "", 
  "", "", "", "", "", "", "", "", "", "", "", "", "", 737., "", "", "", 848., 
  "", 869595., 437.352, 20.4, 2.963, 1.726, 1413.89, 18.1, 261.516, 11.88, 
  4.4, 23.6, 15.574, 2.2, 64.32, 0.554}, {"COM", "Africa", "Comoros", 
  "2021-05-17", 3863., 0., 0.429, 146., 0., 0., 4442.298, 0., 0.493, 167.894, 
  0., 0., 0.88, "", "", "", "", "", "", "", "", "", "", "", "", "", "", "", 
  "", "", "", "", "", "", 561., "", "", "", 645., "", 869595., 437.352, 20.4, 
  2.963, 1.726, 1413.89, 18.1, 261.516, 11.88, 4.4, 23.6, 15.574, 2.2, 64.32, 
  0.554}, {"COM", "Africa", "Comoros", "2021-05-18", 3864., 1., 0.571, 146., 
  0., 0., 4443.448, 1.15, 0.657, 167.894, 0., 0., 0.89, "", "", "", "", "", 
  "", "", "", "", "", "", "", "", "", "", "", "", 44975., 43140., 1835., "", 
  384., 5.17, 4.96, 0.21, 442., "", 869595., 437.352, 20.4, 2.963, 1.726, 
  1413.89, 18.1, 261.516, 11.88, 4.4, 23.6, 15.574, 2.2, 64.32, 0.554}, 
 {"COM", "Africa", "Comoros", "2021-05-19", 3864., 0., 0.571, 146., 0., 0., 
  4443.448, 0., 0.657, 167.894, 0., 0., 0.89, "", "", "", "", "", "", "", "", 
  "", "", "", "", "", "", "", "", "", "", "", "", "", 819., "", "", "", 942., 
  "", 869595., 437.352, 20.4, 2.963, 1.726, 1413.89, 18.1, 261.516, 11.88, 
  4.4, 23.6, 15.574, 2.2, 64.32, 0.554}, {"COM", "Africa", "Comoros", 
  "2021-05-20", 3864., 0., 0.571, 146., 0., 0., 4443.448, 0., 0.657, 167.894, 
  0., 0., 0.9, "", "", "", "", "", "", "", "", "", "", "", "", "", "", "", 
  "", "", "", "", "", "", 1431., "", "", "", 1646., "", 869595., 437.352, 
  20.4, 2.963, 1.726, 1413.89, 18.1, 261.516, 11.88, 4.4, 23.6, 15.574, 2.2, 
  64.32, 0.554}, {"COM", "Africa", "Comoros", "2021-05-21", 3868., 4., 1.143, 
  146., 0., 0., 4448.048, 4.6, 1.314, 167.894, 0., 0., 0.91, "", "", "", "", 
  "", "", "", "", "", "", "", "", "", "", "", "", "", 58440., 43140., 15300., 
  "", 2042., 6.72, 4.96, 1.76, 2348., "", 869595., 437.352, 20.4, 2.963, 
  1.726, 1413.89, 18.1, 261.516, 11.88, 4.4, 23.6, 15.574, 2.2, 64.32, 
  0.554}, {"COM", "Africa", "Comoros", "2021-05-22", 3870., 2., 1., 146., 0., 
  0., 4450.348, 2.3, 1.15, 167.894, 0., 0., 0.9, "", "", "", "", "", "", "", 
  "", "", "", "", "", "", "", "", "", "", "", "", "", "", 2629., "", "", "", 
  3023., "", 869595., 437.352, 20.4, 2.963, 1.726, 1413.89, 18.1, 261.516, 
  11.88, 4.4, 23.6, 15.574, 2.2, 64.32, 0.554}, 
 {"COM", "Africa", "Comoros", "2021-05-23", 3872., 2., 1.286, 146., 0., 0., 
  4452.647, 2.3, 1.479, 167.894, 0., 0., 0.9, "", "", "", "", "", "", "", "", 
  "", "", "", "", "", "", "", "", "", "", "", "", "", 3216., "", "", "", 
  3698., "", 869595., 437.352, 20.4, 2.963, 1.726, 1413.89, 18.1, 261.516, 
  11.88, 4.4, 23.6, 15.574, 2.2, 64.32, 0.554}, 
 {"COM", "Africa", "Comoros", "2021-05-24", 3872., 0., 1.286, 146., 0., 0., 
  4452.647, 0., 1.479, 167.894, 0., 0., 0.9, "", "", "", "", "", "", "", "", 
  "", "", "", "", "", "", "", "", "", "", "", "", "", 3803., "", "", "", 
  4373., "", 869595., 437.352, 20.4, 2.963, 1.726, 1413.89, 18.1, 261.516, 
  11.88, 4.4, 23.6, 15.574, 2.2, 64.32, 0.554}, 
 {"COM", "Africa", "Comoros", "2021-05-25", 3875., 3., 1.571, 146., 0., 0., 
  4456.097, 3.45, 1.807, 167.894, 0., 0., 0.9, "", "", "", "", "", "", "", 
  "", "", "", "", "", "", "", "", "", "", "", "", "", "", 4390., "", "", "", 
  5048., "", 869595., 437.352, 20.4, 2.963, 1.726, 1413.89, 18.1, 261.516, 
  11.88, 4.4, 23.6, 15.574, 2.2, 64.32, 0.554}, 
 {"COM", "Africa", "Comoros", "2021-05-26", 3879., 4., 2.143, 146., 0., 0., 
  4460.697, 4.6, 2.464, 167.894, 0., 0., 0.89, "", "", "", "", "", "", "", 
  "", "", "", "", "", "", "", "", "", "", 80023., 43140., 36883., "", 4366., 
  9.2, 4.96, 4.24, 5021., "", 869595., 437.352, 20.4, 2.963, 1.726, 1413.89, 
  18.1, 261.516, 11.88, 4.4, 23.6, 15.574, 2.2, 64.32, 0.554}, 
 {"COM", "Africa", "Comoros", "2021-05-27", 3879., 0., 2.143, 146., 0., 0., 
  4460.697, 0., 2.464, 167.894, 0., 0., 0.88, "", "", "", "", "", "", "", "", 
  "", "", "", "", "", "", "", "", "", "", "", "", "", 3835., "", "", "", 
  4410., "", 869595., 437.352, 20.4, 2.963, 1.726, 1413.89, 18.1, 261.516, 
  11.88, 4.4, 23.6, 15.574, 2.2, 64.32, 0.554}, 
 {"COM", "Africa", "Comoros", "2021-05-28", 3879., 0., 1.571, 146., 0., 0., 
  4460.697, 0., 1.807, 167.894, 0., 0., 0.88, "", "", "", "", "", "", "", "", 
  "", "", "", "", "", "", "", "", "", "", "", "", "", 3305., "", "", "", 
  3801., "", 869595., 437.352, 20.4, 2.963, 1.726, 1413.89, 18.1, 261.516, 
  11.88, 4.4, 23.6, 15.574, 2.2, 64.32, 0.554}, 
 {"COM", "Africa", "Comoros", "2021-05-29", 3881., 2., 1.571, 146., 0., 0., 
  4462.997, 2.3, 1.807, 167.894, 0., 0., 0.87, "", "", "", "", "", "", "", 
  "", "", "", "", "", "", "", "", "", "", "", "", "", "", 2800., "", "", "", 
  3220., "", 869595., 437.352, 20.4, 2.963, 1.726, 1413.89, 18.1, 261.516, 
  11.88, 4.4, 23.6, 15.574, 2.2, 64.32, 0.554}, 
 {"COM", "Africa", "Comoros", "2021-05-30", 3881., 0., 1.286, 146., 0., 0., 
  4462.997, 0., 1.479, 167.894, 0., 0., 0.86, "", "", "", "", "", "", "", "", 
  "", "", "", "", "", "", "", "", "", "", "", "", "", 2294., "", "", "", 
  2638., "", 869595., 437.352, 20.4, 2.963, 1.726, 1413.89, 18.1, 261.516, 
  11.88, 4.4, 23.6, 15.574, 2.2, 64.32, 0.554}, 
 {"COM", "Africa", "Comoros", "2021-05-31", 3881., 0., 1.286, 146., 0., 0., 
  4462.997, 0., 1.479, 167.894, 0., 0., 0.86, "", "", "", "", "", "", "", "", 
  "", "", "", "", "", "", "", "", "", 83907., "", "", "", 1788., 9.65, "", 
  "", 2056., "", 869595., 437.352, 20.4, 2.963, 1.726, 1413.89, 18.1, 
  261.516, 11.88, 4.4, 23.6, 15.574, 2.2, 64.32, 0.554}, 
 {"COM", "Africa", "Comoros", "2021-06-01", 3881., 0., 0.857, 146., 0., 0., 
  4462.997, 0., 0.986, 167.894, 0., 0., 0.86, "", "", "", "", "", "", "", "", 
  "", "", "", "", "", "", "", "", "", "", "", "", "", "", "", "", "", "", "", 
  869595., 437.352, 20.4, 2.963, 1.726, 1413.89, 18.1, 261.516, 11.88, 4.4, 
  23.6, 15.574, 2.2, 64.32, 0.554}, {"COM", "Africa", "Comoros", 
  "2021-06-02", 3882., 1., 0.429, 146., 0., 0., 4464.147, 1.15, 0.493, 
  167.894, 0., 0., 0.86, "", "", "", "", "", "", "", "", "", "", "", "", "", 
  "", "", "", "", "", "", "", "", "", "", "", "", "", "", 869595., 437.352, 
  20.4, 2.963, 1.726, 1413.89, 18.1, 261.516, 11.88, 4.4, 23.6, 15.574, 2.2, 
  64.32, 0.554}, {"COM", "Africa", "Comoros", "2021-06-03", 3882., 0., 0.429, 
  146., 0., 0., 4464.147, 0., 0.493, 167.894, 0., 0., 0.86, "", "", "", "", 
  "", "", "", "", "", "", "", "", "", "", "", "", "", "", "", "", "", "", "", 
  "", "", "", "", 869595., 437.352, 20.4, 2.963, 1.726, 1413.89, 18.1, 
  261.516, 11.88, 4.4, 23.6, 15.574, 2.2, 64.32, 0.554}, 
 {"COM", "Africa", "Comoros", "2021-06-04", 3886., 4., 1., 146., 0., 0., 
  4468.747, 4.6, 1.15, 167.894, 0., 0., 0.86, "", "", "", "", "", "", "", "", 
  "", "", "", "", "", "", "", "", "", "", "", "", "", "", "", "", "", "", "", 
  869595., 437.352, 20.4, 2.963, 1.726, 1413.89, 18.1, 261.516, 11.88, 4.4, 
  23.6, 15.574, 2.2, 64.32, 0.554}, {"COM", "Africa", "Comoros", 
  "2021-06-05", 3886., 0., 0.714, 146., 0., 0., 4468.747, 0., 0.821, 167.894, 
  0., 0., 0.86, "", "", "", "", "", "", "", "", "", "", "", "", "", "", "", 
  "", "", "", "", "", "", "", "", "", "", "", "", 869595., 437.352, 20.4, 
  2.963, 1.726, 1413.89, 18.1, 261.516, 11.88, 4.4, 23.6, 15.574, 2.2, 64.32, 
  0.554}, {"COM", "Africa", "Comoros", "2021-06-06", 3888., 2., 1., 146., 0., 
  0., 4471.047, 2.3, 1.15, 167.894, 0., 0., 0.86, "", "", "", "", "", "", "", 
  "", "", "", "", "", "", "", "", "", "", "", "", "", "", "", "", "", "", "", 
  "", 869595., 437.352, 20.4, 2.963, 1.726, 1413.89, 18.1, 261.516, 11.88, 
  4.4, 23.6, 15.574, 2.2, 64.32, 0.554}, {"COM", "Africa", "Comoros", 
  "2021-06-07", 3890., 2., 1.286, 146., 0., 0., 4473.347, 2.3, 1.479, 
  167.894, 0., 0., "", "", "", "", "", "", "", "", "", "", "", "", "", "", 
  "", "", "", "", "", "", "", "", "", "", "", "", "", "", 869595., 437.352, 
  20.4, 2.963, 1.726, 1413.89, 18.1, 261.516, 11.88, 4.4, 23.6, 15.574, 2.2, 
  64.32, 0.554}, {"COG", "Africa", "Congo", "2020-03-15", 1., 1., "", "", "", 
  "", 0.181, 0.181, "", "", "", "", "", "", "", "", "", "", "", "", "", "", 
  "", "", "", "", "", "", "", "", "", "", "", "", "", "", "", "", "", 11.11, 
  5.518092*^6, 15.405, 19., 3.402, 2.063, 4881.406, 37., 344.094, 7.2, 1.7, 
  52.3, 47.964, "", 64.57, 0.574}, {"COG", "Africa", "Congo", "2020-03-16", 
  1., 0., "", "", "", "", 0.181, 0., "", "", "", "", "", "", "", "", "", "", 
  "", "", "", "", "", "", "", "", "", "", "", "", "", "", "", "", "", "", "", 
  "", "", 11.11, 5.518092*^6, 15.405, 19., 3.402, 2.063, 4881.406, 37., 
  344.094, 7.2, 1.7, 52.3, 47.964, "", 64.57, 0.574}, 
 {"COG", "Africa", "Congo", "2020-03-17", 1., 0., "", "", "", "", 0.181, 0., 
  "", "", "", "", "", "", "", "", "", "", "", "", "", "", "", "", "", "", "", 
  "", "", "", "", "", "", "", "", "", "", "", "", 11.11, 5.518092*^6, 15.405, 
  19., 3.402, 2.063, 4881.406, 37., 344.094, 7.2, 1.7, 52.3, 47.964, "", 
  64.57, 0.574}, {"COG", "Africa", "Congo", "2020-03-18", 1., 0., "", "", "", 
  "", 0.181, 0., "", "", "", "", "", "", "", "", "", "", "", "", "", "", "", 
  "", "", "", "", "", "", "", "", "", "", "", "", "", "", "", "", 11.11, 
  5.518092*^6, 15.405, 19., 3.402, 2.063, 4881.406, 37., 344.094, 7.2, 1.7, 
  52.3, 47.964, "", 64.57, 0.574}, {"COG", "Africa", "Congo", "2020-03-19", 
  3., 2., "", "", "", "", 0.544, 0.362, "", "", "", "", "", "", "", "", "", 
  "", "", "", "", "", "", "", "", "", "", "", "", "", "", "", "", "", "", "", 
  "", "", "", 11.11, 5.518092*^6, 15.405, 19., 3.402, 2.063, 4881.406, 37., 
  344.094, 7.2, 1.7, 52.3, 47.964, "", 64.57, 0.574}, 
 {"COG", "Africa", "Congo", "2020-03-20", 3., 0., 0.429, "", "", 0., 0.544, 
  0., 0.078, "", "", 0., "", "", "", "", "", "", "", "", "", "", "", "", "", 
  "", "", "", "", "", "", "", "", "", "", "", "", "", "", 11.11, 5.518092*^6, 
  15.405, 19., 3.402, 2.063, 4881.406, 37., 344.094, 7.2, 1.7, 52.3, 47.964, 
  "", 64.57, 0.574}, {"COG", "Africa", "Congo", "2020-03-21", 3., 0., 0.429, 
  "", "", 0., 0.544, 0., 0.078, "", "", 0., "", "", "", "", "", "", "", "", 
  "", "", "", "", "", "", "", "", "", "", "", "", "", "", "", "", "", "", "", 
  16.67, 5.518092*^6, 15.405, 19., 3.402, 2.063, 4881.406, 37., 344.094, 7.2, 
  1.7, 52.3, 47.964, "", 64.57, 0.574}, {"COG", "Africa", "Congo", 
  "2020-03-22", 3., 0., 0.286, "", "", 0., 0.544, 0., 0.052, "", "", 0., "", 
  "", "", "", "", "", "", "", "", "", "", "", "", "", "", "", "", "", "", "", 
  "", "", "", "", "", "", "", 16.67, 5.518092*^6, 15.405, 19., 3.402, 2.063, 
  4881.406, 37., 344.094, 7.2, 1.7, 52.3, 47.964, "", 64.57, 0.574}, 
 {"COG", "Africa", "Congo", "2020-03-23", 4., 1., 0.429, "", "", 0., 0.725, 
  0.181, 0.078, "", "", 0., "", "", "", "", "", "", "", "", "", "", "", "", 
  "", "", "", "", "", "", "", "", "", "", "", "", "", "", "", 16.67, 
  5.518092*^6, 15.405, 19., 3.402, 2.063, 4881.406, 37., 344.094, 7.2, 1.7, 
  52.3, 47.964, "", 64.57, 0.574}, {"COG", "Africa", "Congo", "2020-03-24", 
  4., 0., 0.429, "", "", 0., 0.725, 0., 0.078, "", "", 0., "", "", "", "", 
  "", "", "", "", "", "", "", "", "", "", "", "", "", "", "", "", "", "", "", 
  "", "", "", "", 16.67, 5.518092*^6, 15.405, 19., 3.402, 2.063, 4881.406, 
  37., 344.094, 7.2, 1.7, 52.3, 47.964, "", 64.57, 0.574}, 
 {"COG", "Africa", "Congo", "2020-03-25", 4., 0., 0.429, "", "", 0., 0.725, 
  0., 0.078, "", "", 0., "", "", "", "", "", "", "", "", "", "", "", "", "", 
  "", "", "", "", "", "", "", "", "", "", "", "", "", "", 16.67, 5.518092*^6, 
  15.405, 19., 3.402, 2.063, 4881.406, 37., 344.094, 7.2, 1.7, 52.3, 47.964, 
  "", 64.57, 0.574}, {"COG", "Africa", "Congo", "2020-03-26", 4., 0., 0.143, 
  "", "", 0., 0.725, 0., 0.026, "", "", 0., "", "", "", "", "", "", "", "", 
  "", "", "", "", "", "", "", "", "", "", "", "", "", "", "", "", "", "", "", 
  16.67, 5.518092*^6, 15.405, 19., 3.402, 2.063, 4881.406, 37., 344.094, 7.2, 
  1.7, 52.3, 47.964, "", 64.57, 0.574}, {"COG", "Africa", "Congo", 
  "2020-03-27", 4., 0., 0.143, "", "", 0., 0.725, 0., 0.026, "", "", 0., "", 
  "", "", "", "", "", "", "", "", "", "", "", "", "", "", "", "", "", "", "", 
  "", "", "", "", "", "", "", 16.67, 5.518092*^6, 15.405, 19., 3.402, 2.063, 
  4881.406, 37., 344.094, 7.2, 1.7, 52.3, 47.964, "", 64.57, 0.574}, 
 {"COG", "Africa", "Congo", "2020-03-28", 4., 0., 0.143, "", "", 0., 0.725, 
  0., 0.026, "", "", 0., "", "", "", "", "", "", "", "", "", "", "", "", "", 
  "", "", "", "", "", "", "", "", "", "", "", "", "", "", 80.56, 5.518092*^6, 
  15.405, 19., 3.402, 2.063, 4881.406, 37., 344.094, 7.2, 1.7, 52.3, 47.964, 
  "", 64.57, 0.574}, {"COG", "Africa", "Congo", "2020-03-29", 19., 15., 
  2.286, "", "", 0., 3.443, 2.718, 0.414, "", "", 0., "", "", "", "", "", "", 
  "", "", "", "", "", "", "", "", "", "", "", "", "", "", "", "", "", "", "", 
  "", "", 80.56, 5.518092*^6, 15.405, 19., 3.402, 2.063, 4881.406, 37., 
  344.094, 7.2, 1.7, 52.3, 47.964, "", 64.57, 0.574}, 
 {"COG", "Africa", "Congo", "2020-03-30", 19., 0., 2.143, "", "", 0., 3.443, 
  0., 0.388, "", "", 0., "", "", "", "", "", "", "", "", "", "", "", "", "", 
  "", "", "", "", "", "", "", "", "", "", "", "", "", "", 86.11, 5.518092*^6, 
  15.405, 19., 3.402, 2.063, 4881.406, 37., 344.094, 7.2, 1.7, 52.3, 47.964, 
  "", 64.57, 0.574}, {"COG", "Africa", "Congo", "2020-03-31", 19., 0., 2.143, 
  "", "", 0., 3.443, 0., 0.388, "", "", 0., "", "", "", "", "", "", "", "", 
  "", "", "", "", "", "", "", "", "", "", "", "", "", "", "", "", "", "", "", 
  97.22, 5.518092*^6, 15.405, 19., 3.402, 2.063, 4881.406, 37., 344.094, 7.2, 
  1.7, 52.3, 47.964, "", 64.57, 0.574}, {"COG", "Africa", "Congo", 
  "2020-04-01", 19., 0., 2.143, "", "", 0., 3.443, 0., 0.388, "", "", 0., "", 
  "", "", "", "", "", "", "", "", "", "", "", "", "", "", "", "", "", "", "", 
  "", "", "", "", "", "", "", 97.22, 5.518092*^6, 15.405, 19., 3.402, 2.063, 
  4881.406, 37., 344.094, 7.2, 1.7, 52.3, 47.964, "", 64.57, 0.574}, 
 {"COG", "Africa", "Congo", "2020-04-02", 22., 3., 2.571, 2., 2., 0.286, 
  3.987, 0.544, 0.466, 0.362, 0.362, 0.052, "", "", "", "", "", "", "", "", 
  "", "", "", "", "", "", "", "", "", "", "", "", "", "", "", "", "", "", "", 
  97.22, 5.518092*^6, 15.405, 19., 3.402, 2.063, 4881.406, 37., 344.094, 7.2, 
  1.7, 52.3, 47.964, "", 64.57, 0.574}, {"COG", "Africa", "Congo", 
  "2020-04-03", 22., 0., 2.571, 2., 0., 0.286, 3.987, 0., 0.466, 0.362, 0., 
  0.052, "", "", "", "", "", "", "", "", "", "", "", "", "", "", "", "", "", 
  "", "", "", "", "", "", "", "", "", "", 97.22, 5.518092*^6, 15.405, 19., 
  3.402, 2.063, 4881.406, 37., 344.094, 7.2, 1.7, 52.3, 47.964, "", 64.57, 
  0.574}, {"COG", "Africa", "Congo", "2020-04-04", 22., 0., 2.571, 2., 0., 
  0.286, 3.987, 0., 0.466, 0.362, 0., 0.052, "", "", "", "", "", "", "", "", 
  "", "", "", "", "", "", "", "", "", "", "", "", "", "", "", "", "", "", "", 
  97.22, 5.518092*^6, 15.405, 19., 3.402, 2.063, 4881.406, 37., 344.094, 7.2, 
  1.7, 52.3, 47.964, "", 64.57, 0.574}, {"COG", "Africa", "Congo", 
  "2020-04-05", 45., 23., 3.714, 5., 3., 0.714, 8.155, 4.168, 0.673, 0.906, 
  0.544, 0.129, "", "", "", "", "", "", "", "", "", "", "", "", "", "", "", 
  "", "", "", "", "", "", "", "", "", "", "", "", 97.22, 5.518092*^6, 15.405, 
  19., 3.402, 2.063, 4881.406, 37., 344.094, 7.2, 1.7, 52.3, 47.964, "", 
  64.57, 0.574}, {"COG", "Africa", "Congo", "2020-04-06", 45., 0., 3.714, 5., 
  0., 0.714, 8.155, 0., 0.673, 0.906, 0., 0.129, "", "", "", "", "", "", "", 
  "", "", "", "", "", "", "", "", "", "", "", "", "", "", "", "", "", "", "", 
  "", 97.22, 5.518092*^6, 15.405, 19., 3.402, 2.063, 4881.406, 37., 344.094, 
  7.2, 1.7, 52.3, 47.964, "", 64.57, 0.574}, {"COG", "Africa", "Congo", 
  "2020-04-07", 45., 0., 3.714, 5., 0., 0.714, 8.155, 0., 0.673, 0.906, 0., 
  0.129, "", "", "", "", "", "", "", "", "", "", "", "", "", "", "", "", "", 
  "", "", "", "", "", "", "", "", "", "", 97.22, 5.518092*^6, 15.405, 19., 
  3.402, 2.063, 4881.406, 37., 344.094, 7.2, 1.7, 52.3, 47.964, "", 64.57, 
  0.574}, {"COG", "Africa", "Congo", "2020-04-08", 45., 0., 3.714, 5., 0., 
  0.714, 8.155, 0., 0.673, 0.906, 0., 0.129, "", "", "", "", "", "", "", "", 
  "", "", "", "", "", "", "", "", "", "", "", "", "", "", "", "", "", "", "", 
  97.22, 5.518092*^6, 15.405, 19., 3.402, 2.063, 4881.406, 37., 344.094, 7.2, 
  1.7, 52.3, 47.964, "", 64.57, 0.574}, {"COG", "Africa", "Congo", 
  "2020-04-09", 60., 15., 5.429, 5., 0., 0.429, 10.873, 2.718, 0.984, 0.906, 
  0., 0.078, "", "", "", "", "", "", "", "", "", "", "", "", "", "", "", "", 
  "", "", "", "", "", "", "", "", "", "", "", 97.22, 5.518092*^6, 15.405, 
  19., 3.402, 2.063, 4881.406, 37., 344.094, 7.2, 1.7, 52.3, 47.964, "", 
  64.57, 0.574}, {"COG", "Africa", "Congo", "2020-04-10", 60., 0., 5.429, 5., 
  0., 0.429, 10.873, 0., 0.984, 0.906, 0., 0.078, "", "", "", "", "", "", "", 
  "", "", "", "", "", "", "", "", "", "", "", "", "", "", "", "", "", "", "", 
  "", 97.22, 5.518092*^6, 15.405, 19., 3.402, 2.063, 4881.406, 37., 344.094, 
  7.2, 1.7, 52.3, 47.964, "", 64.57, 0.574}, {"COG", "Africa", "Congo", 
  "2020-04-11", 60., 0., 5.429, 5., 0., 0.429, 10.873, 0., 0.984, 0.906, 0., 
  0.078, "", "", "", "", "", "", "", "", "", "", "", "", "", "", "", "", "", 
  "", "", "", "", "", "", "", "", "", "", 97.22, 5.518092*^6, 15.405, 19., 
  3.402, 2.063, 4881.406, 37., 344.094, 7.2, 1.7, 52.3, 47.964, "", 64.57, 
  0.574}, {"COG", "Africa", "Congo", "2020-04-12", 60., 0., 2.143, 5., 0., 
  0., 10.873, 0., 0.388, 0.906, 0., 0., "", "", "", "", "", "", "", "", "", 
  "", "", "", "", "", "", "", "", "", "", "", "", "", "", "", "", "", "", 
  97.22, 5.518092*^6, 15.405, 19., 3.402, 2.063, 4881.406, 37., 344.094, 7.2, 
  1.7, 52.3, 47.964, "", 64.57, 0.574}, {"COG", "Africa", "Congo", 
  "2020-04-13", 60., 0., 2.143, 5., 0., 0., 10.873, 0., 0.388, 0.906, 0., 0., 
  "", "", "", "", "", "", "", "", "", "", "", "", "", "", "", "", "", "", "", 
  "", "", "", "", "", "", "", "", 97.22, 5.518092*^6, 15.405, 19., 3.402, 
  2.063, 4881.406, 37., 344.094, 7.2, 1.7, 52.3, 47.964, "", 64.57, 0.574}, 
 {"COG", "Africa", "Congo", "2020-04-14", 60., 0., 2.143, 5., 0., 0., 10.873, 
  0., 0.388, 0.906, 0., 0., "", "", "", "", "", "", "", "", "", "", "", "", 
  "", "", "", "", "", "", "", "", "", "", "", "", "", "", "", 97.22, 
  5.518092*^6, 15.405, 19., 3.402, 2.063, 4881.406, 37., 344.094, 7.2, 1.7, 
  52.3, 47.964, "", 64.57, 0.574}, {"COG", "Africa", "Congo", "2020-04-15", 
  117., 57., 10.286, 5., 0., 0., 21.203, 10.33, 1.864, 0.906, 0., 0., "", "", 
  "", "", "", "", "", "", "", "", "", "", "", "", "", "", "", "", "", "", "", 
  "", "", "", "", "", "", 97.22, 5.518092*^6, 15.405, 19., 3.402, 2.063, 
  4881.406, 37., 344.094, 7.2, 1.7, 52.3, 47.964, "", 64.57, 0.574}, 
 {"COG", "Africa", "Congo", "2020-04-16", 117., 0., 8.143, 5., 0., 0., 
  21.203, 0., 1.476, 0.906, 0., 0., 0.91, "", "", "", "", "", "", "", "", "", 
  "", "", "", "", "", "", "", "", "", "", "", "", "", "", "", "", "", 97.22, 
  5.518092*^6, 15.405, 19., 3.402, 2.063, 4881.406, 37., 344.094, 7.2, 1.7, 
  52.3, 47.964, "", 64.57, 0.574}, {"COG", "Africa", "Congo", "2020-04-17", 
  143., 26., 11.857, 6., 1., 0.143, 25.915, 4.712, 2.149, 1.087, 0.181, 
  0.026, 0.91, "", "", "", "", "", "", "", "", "", "", "", "", "", "", "", 
  "", "", "", "", "", "", "", "", "", "", "", 97.22, 5.518092*^6, 15.405, 
  19., 3.402, 2.063, 4881.406, 37., 344.094, 7.2, 1.7, 52.3, 47.964, "", 
  64.57, 0.574}, {"COG", "Africa", "Congo", "2020-04-18", 143., 0., 11.857, 
  6., 0., 0.143, 25.915, 0., 2.149, 1.087, 0., 0.026, 0.91, "", "", "", "", 
  "", "", "", "", "", "", "", "", "", "", "", "", "", "", "", "", "", "", "", 
  "", "", "", 97.22, 5.518092*^6, 15.405, 19., 3.402, 2.063, 4881.406, 37., 
  344.094, 7.2, 1.7, 52.3, 47.964, "", 64.57, 0.574}, 
 {"COG", "Africa", "Congo", "2020-04-19", 143., 0., 11.857, 6., 0., 0.143, 
  25.915, 0., 2.149, 1.087, 0., 0.026, 0.91, "", "", "", "", "", "", "", "", 
  "", "", "", "", "", "", "", "", "", "", "", "", "", "", "", "", "", "", 
  97.22, 5.518092*^6, 15.405, 19., 3.402, 2.063, 4881.406, 37., 344.094, 7.2, 
  1.7, 52.3, 47.964, "", 64.57, 0.574}, {"COG", "Africa", "Congo", 
  "2020-04-20", 160., 17., 14.286, 6., 0., 0.143, 28.996, 3.081, 2.589, 
  1.087, 0., 0.026, 0.91, "", "", "", "", "", "", "", "", "", "", "", "", "", 
  "", "", "", "", "", "", "", "", "", "", "", "", "", 97.22, 5.518092*^6, 
  15.405, 19., 3.402, 2.063, 4881.406, 37., 344.094, 7.2, 1.7, 52.3, 47.964, 
  "", 64.57, 0.574}, {"COG", "Africa", "Congo", "2020-04-21", 165., 5., 15., 
  6., 0., 0.143, 29.902, 0.906, 2.718, 1.087, 0., 0.026, 0.9, "", "", "", "", 
  "", "", "", "", "", "", "", "", "", "", "", "", "", "", "", "", "", "", "", 
  "", "", "", 97.22, 5.518092*^6, 15.405, 19., 3.402, 2.063, 4881.406, 37., 
  344.094, 7.2, 1.7, 52.3, 47.964, "", 64.57, 0.574}, 
 {"COG", "Africa", "Congo", "2020-04-22", 186., 21., 9.857, 6., 0., 0.143, 
  33.707, 3.806, 1.786, 1.087, 0., 0.026, 0.9, "", "", "", "", "", "", "", 
  "", "", "", "", "", "", "", "", "", "", "", "", "", "", "", "", "", "", "", 
  97.22, 5.518092*^6, 15.405, 19., 3.402, 2.063, 4881.406, 37., 344.094, 7.2, 
  1.7, 52.3, 47.964, "", 64.57, 0.574}, {"COG", "Africa", "Congo", 
  "2020-04-23", 186., 0., 9.857, 6., 0., 0.143, 33.707, 0., 1.786, 1.087, 0., 
  0.026, 0.9, "", "", "", "", "", "", "", "", "", "", "", "", "", "", "", "", 
  "", "", "", "", "", "", "", "", "", "", 97.22, 5.518092*^6, 15.405, 19., 
  3.402, 2.063, 4881.406, 37., 344.094, 7.2, 1.7, 52.3, 47.964, "", 64.57, 
  0.574}, {"COG", "Africa", "Congo", "2020-04-24", 200., 14., 8.143, 6., 0., 
  0., 36.244, 2.537, 1.476, 1.087, 0., 0., 0.9, "", "", "", "", "", "", "", 
  "", "", "", "", "", "", "", "", "", "", "", "", "", "", "", "", "", "", "", 
  97.22, 5.518092*^6, 15.405, 19., 3.402, 2.063, 4881.406, 37., 344.094, 7.2, 
  1.7, 52.3, 47.964, "", 64.57, 0.574}, {"COG", "Africa", "Congo", 
  "2020-04-25", 200., 0., 8.143, 6., 0., 0., 36.244, 0., 1.476, 1.087, 0., 
  0., 0.9, "", "", "", "", "", "", "", "", "", "", "", "", "", "", "", "", 
  "", "", "", "", "", "", "", "", "", "", 97.22, 5.518092*^6, 15.405, 19., 
  3.402, 2.063, 4881.406, 37., 344.094, 7.2, 1.7, 52.3, 47.964, "", 64.57, 
  0.574}, {"COG", "Africa", "Congo", "2020-04-26", 200., 0., 8.143, 6., 0., 
  0., 36.244, 0., 1.476, 1.087, 0., 0., 0.9, "", "", "", "", "", "", "", "", 
  "", "", "", "", "", "", "", "", "", "", "", "", "", "", "", "", "", "", 
  97.22, 5.518092*^6, 15.405, 19., 3.402, 2.063, 4881.406, 37., 344.094, 7.2, 
  1.7, 52.3, 47.964, "", 64.57, 0.574}, {"COG", "Africa", "Congo", 
  "2020-04-27", 200., 0., 5.714, 6., 0., 0., 36.244, 0., 1.036, 1.087, 0., 
  0., 0.9, "", "", "", "", "", "", "", "", "", "", "", "", "", "", "", "", 
  "", "", "", "", "", "", "", "", "", "", 97.22, 5.518092*^6, 15.405, 19., 
  3.402, 2.063, 4881.406, 37., 344.094, 7.2, 1.7, 52.3, 47.964, "", 64.57, 
  0.574}, {"COG", "Africa", "Congo", "2020-04-28", 207., 7., 6., 8., 2., 
  0.286, 37.513, 1.269, 1.087, 1.45, 0.362, 0.052, 0.9, "", "", "", "", "", 
  "", "", "", "", "", "", "", "", "", "", "", "", "", "", "", "", "", "", "", 
  "", "", 97.22, 5.518092*^6, 15.405, 19., 3.402, 2.063, 4881.406, 37., 
  344.094, 7.2, 1.7, 52.3, 47.964, "", 64.57, 0.574}, 
 {"COG", "Africa", "Congo", "2020-04-29", 207., 0., 3., 8., 0., 0.286, 
  37.513, 0., 0.544, 1.45, 0., 0.052, 0.9, "", "", "", "", "", "", "", "", 
  "", "", "", "", "", "", "", "", "", "", "", "", "", "", "", "", "", "", 
  97.22, 5.518092*^6, 15.405, 19., 3.402, 2.063, 4881.406, 37., 344.094, 7.2, 
  1.7, 52.3, 47.964, "", 64.57, 0.574}, {"COG", "Africa", "Congo", 
  "2020-04-30", 220., 13., 4.857, 9., 1., 0.429, 39.869, 2.356, 0.88, 1.631, 
  0.181, 0.078, 0.9, "", "", "", "", "", "", "", "", "", "", "", "", "", "", 
  "", "", "", "", "", "", "", "", "", "", "", "", 97.22, 5.518092*^6, 15.405, 
  19., 3.402, 2.063, 4881.406, 37., 344.094, 7.2, 1.7, 52.3, 47.964, "", 
  64.57, 0.574}, {"COG", "Africa", "Congo", "2020-05-01", 229., 9., 4.143, 
  9., 0., 0.429, 41.5, 1.631, 0.751, 1.631, 0., 0.078, 0.9, "", "", "", "", 
  "", "", "", "", "", "", "", "", "", "", "", "", "", "", "", "", "", "", "", 
  "", "", "", 97.22, 5.518092*^6, 15.405, 19., 3.402, 2.063, 4881.406, 37., 
  344.094, 7.2, 1.7, 52.3, 47.964, "", 64.57, 0.574}, 
 {"COG", "Africa", "Congo", "2020-05-02", 229., 0., 4.143, 9., 0., 0.429, 
  41.5, 0., 0.751, 1.631, 0., 0.078, 0.9, "", "", "", "", "", "", "", "", "", 
  "", "", "", "", "", "", "", "", "", "", "", "", "", "", "", "", "", 97.22, 
  5.518092*^6, 15.405, 19., 3.402, 2.063, 4881.406, 37., 344.094, 7.2, 1.7, 
  52.3, 47.964, "", 64.57, 0.574}, {"COG", "Africa", "Congo", "2020-05-03", 
  229., 0., 4.143, 9., 0., 0.429, 41.5, 0., 0.751, 1.631, 0., 0.078, 0.9, "", 
  "", "", "", "", "", "", "", "", "", "", "", "", "", "", "", "", "", "", "", 
  "", "", "", "", "", "", 97.22, 5.518092*^6, 15.405, 19., 3.402, 2.063, 
  4881.406, 37., 344.094, 7.2, 1.7, 52.3, 47.964, "", 64.57, 0.574}, 
 {"COG", "Africa", "Congo", "2020-05-04", 236., 7., 5.143, 10., 1., 0.571, 
  42.768, 1.269, 0.932, 1.812, 0.181, 0.104, 0.91, "", "", "", "", "", "", 
  "", "", "", "", "", "", "", "", "", "", "", "", "", "", "", "", "", "", "", 
  "", 97.22, 5.518092*^6, 15.405, 19., 3.402, 2.063, 4881.406, 37., 344.094, 
  7.2, 1.7, 52.3, 47.964, "", 64.57, 0.574}, {"COG", "Africa", "Congo", 
  "2020-05-05", 236., 0., 4.143, 10., 0., 0.286, 42.768, 0., 0.751, 1.812, 
  0., 0.052, 0.91, "", "", "", "", "", "", "", "", "", "", "", "", "", "", 
  "", "", "", "", "", "", "", "", "", "", "", "", 97.22, 5.518092*^6, 15.405, 
  19., 3.402, 2.063, 4881.406, 37., 344.094, 7.2, 1.7, 52.3, 47.964, "", 
  64.57, 0.574}, {"COG", "Africa", "Congo", "2020-05-06", 264., 28., 8.143, 
  10., 0., 0.286, 47.843, 5.074, 1.476, 1.812, 0., 0.052, 0.91, "", "", "", 
  "", "", "", "", "", "", "", "", "", "", "", "", "", "", "", "", "", "", "", 
  "", "", "", "", 97.22, 5.518092*^6, 15.405, 19., 3.402, 2.063, 4881.406, 
  37., 344.094, 7.2, 1.7, 52.3, 47.964, "", 64.57, 0.574}, 
 {"COG", "Africa", "Congo", "2020-05-07", 264., 0., 6.286, 10., 0., 0.143, 
  47.843, 0., 1.139, 1.812, 0., 0.026, 0.91, "", "", "", "", "", "", "", "", 
  "", "", "", "", "", "", "", "", "", "", "", "", "", "", "", "", "", "", 
  97.22, 5.518092*^6, 15.405, 19., 3.402, 2.063, 4881.406, 37., 344.094, 7.2, 
  1.7, 52.3, 47.964, "", 64.57, 0.574}, {"COG", "Africa", "Congo", 
  "2020-05-08", 274., 10., 6.429, 10., 0., 0.143, 49.655, 1.812, 1.165, 
  1.812, 0., 0.026, 0.91, "", "", "", "", "", "", "", "", "", "", "", "", "", 
  "", "", "", "", "", "", "", "", "", "", "", "", "", 97.22, 5.518092*^6, 
  15.405, 19., 3.402, 2.063, 4881.406, 37., 344.094, 7.2, 1.7, 52.3, 47.964, 
  "", 64.57, 0.574}, {"COG", "Africa", "Congo", "2020-05-09", 274., 0., 
  6.429, 10., 0., 0.143, 49.655, 0., 1.165, 1.812, 0., 0.026, 0.91, "", "", 
  "", "", "", "", "", "", "", "", "", "", "", "", "", "", "", "", "", "", "", 
  "", "", "", "", "", 97.22, 5.518092*^6, 15.405, 19., 3.402, 2.063, 
  4881.406, 37., 344.094, 7.2, 1.7, 52.3, 47.964, "", 64.57, 0.574}, 
 {"COG", "Africa", "Congo", "2020-05-10", 274., 0., 6.429, 10., 0., 0.143, 
  49.655, 0., 1.165, 1.812, 0., 0.026, 0.91, "", "", "", "", "", "", "", "", 
  "", "", "", "", "", "", "", "", "", "", "", "", "", "", "", "", "", "", 
  97.22, 5.518092*^6, 15.405, 19., 3.402, 2.063, 4881.406, 37., 344.094, 7.2, 
  1.7, 52.3, 47.964, "", 64.57, 0.574}, {"COG", "Africa", "Congo", 
  "2020-05-11", 333., 59., 13.857, 11., 1., 0.143, 60.347, 10.692, 2.511, 
  1.993, 0.181, 0.026, 0.91, "", "", "", "", "", "", "", "", "", "", "", "", 
  "", "", "", "", "", "", "", "", "", "", "", "", "", "", 97.22, 5.518092*^6, 
  15.405, 19., 3.402, 2.063, 4881.406, 37., 344.094, 7.2, 1.7, 52.3, 47.964, 
  "", 64.57, 0.574}, {"COG", "Africa", "Congo", "2020-05-12", 333., 0., 
  13.857, 11., 0., 0.143, 60.347, 0., 2.511, 1.993, 0., 0.026, 0.91, "", "", 
  "", "", "", "", "", "", "", "", "", "", "", "", "", "", "", "", "", "", "", 
  "", "", "", "", "", 97.22, 5.518092*^6, 15.405, 19., 3.402, 2.063, 
  4881.406, 37., 344.094, 7.2, 1.7, 52.3, 47.964, "", 64.57, 0.574}, 
 {"COG", "Africa", "Congo", "2020-05-13", 333., 0., 9.857, 11., 0., 0.143, 
  60.347, 0., 1.786, 1.993, 0., 0.026, 0.91, "", "", "", "", "", "", "", "", 
  "", "", "", "", "", "", "", "", "", "", "", "", "", "", "", "", "", "", 
  97.22, 5.518092*^6, 15.405, 19., 3.402, 2.063, 4881.406, 37., 344.094, 7.2, 
  1.7, 52.3, 47.964, "", 64.57, 0.574}, {"COG", "Africa", "Congo", 
  "2020-05-14", 391., 58., 18.143, 15., 4., 0.714, 70.858, 10.511, 3.288, 
  2.718, 0.725, 0.129, 0.91, "", "", "", "", "", "", "", "", "", "", "", "", 
  "", "", "", "", "", "", "", "", "", "", "", "", "", "", 97.22, 5.518092*^6, 
  15.405, 19., 3.402, 2.063, 4881.406, 37., 344.094, 7.2, 1.7, 52.3, 47.964, 
  "", 64.57, 0.574}, {"COG", "Africa", "Congo", "2020-05-15", 391., 0., 
  16.714, 15., 0., 0.714, 70.858, 0., 3.029, 2.718, 0., 0.129, 0.91, "", "", 
  "", "", "", "", "", "", "", "", "", "", "", "", "", "", "", "", "", "", "", 
  "", "", "", "", "", 97.22, 5.518092*^6, 15.405, 19., 3.402, 2.063, 
  4881.406, 37., 344.094, 7.2, 1.7, 52.3, 47.964, "", 64.57, 0.574}, 
 {"COG", "Africa", "Congo", "2020-05-16", 391., 0., 16.714, 15., 0., 0.714, 
  70.858, 0., 3.029, 2.718, 0., 0.129, 0.91, "", "", "", "", "", "", "", "", 
  "", "", "", "", "", "", "", "", "", "", "", "", "", "", "", "", "", "", 
  97.22, 5.518092*^6, 15.405, 19., 3.402, 2.063, 4881.406, 37., 344.094, 7.2, 
  1.7, 52.3, 47.964, "", 64.57, 0.574}, {"COG", "Africa", "Congo", 
  "2020-05-17", 391., 0., 16.714, 15., 0., 0.714, 70.858, 0., 3.029, 2.718, 
  0., 0.129, 0.91, "", "", "", "", "", "", "", "", "", "", "", "", "", "", 
  "", "", "", "", "", "", "", "", "", "", "", "", 97.22, 5.518092*^6, 15.405, 
  19., 3.402, 2.063, 4881.406, 37., 344.094, 7.2, 1.7, 52.3, 47.964, "", 
  64.57, 0.574}, {"COG", "Africa", "Congo", "2020-05-18", 412., 21., 11.286, 
  15., 0., 0.571, 74.663, 3.806, 2.045, 2.718, 0., 0.104, 0.91, "", "", "", 
  "", "", "", "", "", "", "", "", "", "", "", "", "", "", "", "", "", "", "", 
  "", "", "", "", 82.41, 5.518092*^6, 15.405, 19., 3.402, 2.063, 4881.406, 
  37., 344.094, 7.2, 1.7, 52.3, 47.964, "", 64.57, 0.574}, 
 {"COG", "Africa", "Congo", "2020-05-19", 420., 8., 12.429, 15., 0., 0.571, 
  76.113, 1.45, 2.252, 2.718, 0., 0.104, 0.91, "", "", "", "", "", "", "", 
  "", "", "", "", "", "", "", "", "", "", "", "", "", "", "", "", "", "", "", 
  82.41, 5.518092*^6, 15.405, 19., 3.402, 2.063, 4881.406, 37., 344.094, 7.2, 
  1.7, 52.3, 47.964, "", 64.57, 0.574}, {"COG", "Africa", "Congo", 
  "2020-05-20", 420., 0., 12.429, 15., 0., 0.571, 76.113, 0., 2.252, 2.718, 
  0., 0.104, 0.91, "", "", "", "", "", "", "", "", "", "", "", "", "", "", 
  "", "", "", "", "", "", "", "", "", "", "", "", 82.41, 5.518092*^6, 15.405, 
  19., 3.402, 2.063, 4881.406, 37., 344.094, 7.2, 1.7, 52.3, 47.964, "", 
  64.57, 0.574}, {"COG", "Africa", "Congo", "2020-05-21", 469., 49., 11.143, 
  16., 1., 0.143, 84.993, 8.88, 2.019, 2.9, 0.181, 0.026, 0.91, "", "", "", 
  "", "", "", "", "", "", "", "", "", "", "", "", "", "", "", "", "", "", "", 
  "", "", "", "", 82.41, 5.518092*^6, 15.405, 19., 3.402, 2.063, 4881.406, 
  37., 344.094, 7.2, 1.7, 52.3, 47.964, "", 64.57, 0.574}, 
 {"COG", "Africa", "Congo", "2020-05-22", 469., 0., 11.143, 16., 0., 0.143, 
  84.993, 0., 2.019, 2.9, 0., 0.026, 0.91, "", "", "", "", "", "", "", "", 
  "", "", "", "", "", "", "", "", "", "", "", "", "", "", "", "", "", "", 
  82.41, 5.518092*^6, 15.405, 19., 3.402, 2.063, 4881.406, 37., 344.094, 7.2, 
  1.7, 52.3, 47.964, "", 64.57, 0.574}, {"COG", "Africa", "Congo", 
  "2020-05-23", 487., 18., 13.714, 16., 0., 0.143, 88.255, 3.262, 2.485, 2.9, 
  0., 0.026, 0.9, "", "", "", "", "", "", "", "", "", "", "", "", "", "", "", 
  "", "", "", "", "", "", "", "", "", "", "", 82.41, 5.518092*^6, 15.405, 
  19., 3.402, 2.063, 4881.406, 37., 344.094, 7.2, 1.7, 52.3, 47.964, "", 
  64.57, 0.574}, {"COG", "Africa", "Congo", "2020-05-24", 487., 0., 13.714, 
  16., 0., 0.143, 88.255, 0., 2.485, 2.9, 0., 0.026, 0.9, "", "", "", "", "", 
  "", "", "", "", "", "", "", "", "", "", "", "", "", "", "", "", "", "", "", 
  "", "", 82.41, 5.518092*^6, 15.405, 19., 3.402, 2.063, 4881.406, 37., 
  344.094, 7.2, 1.7, 52.3, 47.964, "", 64.57, 0.574}, 
 {"COG", "Africa", "Congo", "2020-05-25", 487., 0., 10.714, 16., 0., 0.143, 
  88.255, 0., 1.942, 2.9, 0., 0.026, 0.9, "", "", "", "", "", "", "", "", "", 
  "", "", "", "", "", "", "", "", "", "", "", "", "", "", "", "", "", 82.41, 
  5.518092*^6, 15.405, 19., 3.402, 2.063, 4881.406, 37., 344.094, 7.2, 1.7, 
  52.3, 47.964, "", 64.57, 0.574}, {"COG", "Africa", "Congo", "2020-05-26", 
  487., 0., 9.571, 16., 0., 0.143, 88.255, 0., 1.735, 2.9, 0., 0.026, 0.9, 
  "", "", "", "", "", "", "", "", "", "", "", "", "", "", "", "", "", "", "", 
  "", "", "", "", "", "", "", 82.41, 5.518092*^6, 15.405, 19., 3.402, 2.063, 
  4881.406, 37., 344.094, 7.2, 1.7, 52.3, 47.964, "", 64.57, 0.574}, 
 {"COG", "Africa", "Congo", "2020-05-27", 571., 84., 21.571, 19., 3., 0.571, 
  103.478, 15.223, 3.909, 3.443, 0.544, 0.104, 0.9, "", "", "", "", "", "", 
  "", "", "", "", "", "", "", "", "", "", "", "", "", "", "", "", "", "", "", 
  "", 82.41, 5.518092*^6, 15.405, 19., 3.402, 2.063, 4881.406, 37., 344.094, 
  7.2, 1.7, 52.3, 47.964, "", 64.57, 0.574}, {"COG", "Africa", "Congo", 
  "2020-05-28", 571., 0., 14.571, 19., 0., 0.429, 103.478, 0., 2.641, 3.443, 
  0., 0.078, 0.89, "", "", "", "", "", "", "", "", "", "", "", "", "", "", 
  "", "", "", "", "", "", "", "", "", "", "", "", 82.41, 5.518092*^6, 15.405, 
  19., 3.402, 2.063, 4881.406, 37., 344.094, 7.2, 1.7, 52.3, 47.964, "", 
  64.57, 0.574}, {"COG", "Africa", "Congo", "2020-05-29", 571., 0., 14.571, 
  19., 0., 0.429, 103.478, 0., 2.641, 3.443, 0., 0.078, 0.89, "", "", "", "", 
  "", "", "", "", "", "", "", "", "", "", "", "", "", "", "", "", "", "", "", 
  "", "", "", 82.41, 5.518092*^6, 15.405, 19., 3.402, 2.063, 4881.406, 37., 
  344.094, 7.2, 1.7, 52.3, 47.964, "", 64.57, 0.574}, 
 {"COG", "Africa", "Congo", "2020-05-30", 571., 0., 12., 19., 0., 0.429, 
  103.478, 0., 2.175, 3.443, 0., 0.078, 0.88, "", "", "", "", "", "", "", "", 
  "", "", "", "", "", "", "", "", "", "", "", "", "", "", "", "", "", "", 
  82.41, 5.518092*^6, 15.405, 19., 3.402, 2.063, 4881.406, 37., 344.094, 7.2, 
  1.7, 52.3, 47.964, "", 64.57, 0.574}, {"COG", "Africa", "Congo", 
  "2020-05-31", 611., 40., 17.714, 20., 1., 0.571, 110.727, 7.249, 3.21, 
  3.624, 0.181, 0.104, 0.88, "", "", "", "", "", "", "", "", "", "", "", "", 
  "", "", "", "", "", "", "", "", "", "", "", "", "", "", 82.41, 5.518092*^6, 
  15.405, 19., 3.402, 2.063, 4881.406, 37., 344.094, 7.2, 1.7, 52.3, 47.964, 
  "", 64.57, 0.574}, {"COG", "Africa", "Congo", "2020-06-01", 611., 0., 
  17.714, 20., 0., 0.571, 110.727, 0., 3.21, 3.624, 0., 0.104, 0.87, "", "", 
  "", "", "", "", "", "", "", "", "", "", "", "", "", "", "", "", "", "", "", 
  "", "", "", "", "", 82.41, 5.518092*^6, 15.405, 19., 3.402, 2.063, 
  4881.406, 37., 344.094, 7.2, 1.7, 52.3, 47.964, "", 64.57, 0.574}, 
 {"COG", "Africa", "Congo", "2020-06-02", 611., 0., 17.714, 20., 0., 0.571, 
  110.727, 0., 3.21, 3.624, 0., 0.104, 0.87, "", "", "", "", "", "", "", "", 
  "", "", "", "", "", "", "", "", "", "", "", "", "", "", "", "", "", "", 
  73.15, 5.518092*^6, 15.405, 19., 3.402, 2.063, 4881.406, 37., 344.094, 7.2, 
  1.7, 52.3, 47.964, "", 64.57, 0.574}, {"COG", "Africa", "Congo", 
  "2020-06-03", 611., 0., 5.714, 20., 0., 0.143, 110.727, 0., 1.036, 3.624, 
  0., 0.026, 0.86, "", "", "", "", "", "", "", "", "", "", "", "", "", "", 
  "", "", "", "", "", "", "", "", "", "", "", "", 73.15, 5.518092*^6, 15.405, 
  19., 3.402, 2.063, 4881.406, 37., 344.094, 7.2, 1.7, 52.3, 47.964, "", 
  64.57, 0.574}, {"COG", "Africa", "Congo", "2020-06-04", 611., 0., 5.714, 
  20., 0., 0.143, 110.727, 0., 1.036, 3.624, 0., 0.026, 0.86, "", "", "", "", 
  "", "", "", "", "", "", "", "", "", "", "", "", "", "", "", "", "", "", "", 
  "", "", "", 73.15, 5.518092*^6, 15.405, 19., 3.402, 2.063, 4881.406, 37., 
  344.094, 7.2, 1.7, 52.3, 47.964, "", 64.57, 0.574}, 
 {"COG", "Africa", "Congo", "2020-06-05", 635., 24., 9.143, 20., 0., 0.143, 
  115.076, 4.349, 1.657, 3.624, 0., 0.026, 0.85, "", "", "", "", "", "", "", 
  "", "", "", "", "", "", "", "", "", "", "", "", "", "", "", "", "", "", "", 
  73.15, 5.518092*^6, 15.405, 19., 3.402, 2.063, 4881.406, 37., 344.094, 7.2, 
  1.7, 52.3, 47.964, "", 64.57, 0.574}, {"COG", "Africa", "Congo", 
  "2020-06-06", 683., 48., 16., 22., 2., 0.429, 123.775, 8.699, 2.9, 3.987, 
  0.362, 0.078, 0.85, "", "", "", "", "", "", "", "", "", "", "", "", "", "", 
  "", "", "", "", "", "", "", "", "", "", "", "", 73.15, 5.518092*^6, 15.405, 
  19., 3.402, 2.063, 4881.406, 37., 344.094, 7.2, 1.7, 52.3, 47.964, "", 
  64.57, 0.574}, {"COG", "Africa", "Congo", "2020-06-07", 683., 0., 10.286, 
  22., 0., 0.286, 123.775, 0., 1.864, 3.987, 0., 0.052, 0.84, "", "", "", "", 
  "", "", "", "", "", "", "", "", "", "", "", "", "", "", "", "", "", "", "", 
  "", "", "", 73.15, 5.518092*^6, 15.405, 19., 3.402, 2.063, 4881.406, 37., 
  344.094, 7.2, 1.7, 52.3, 47.964, "", 64.57, 0.574}, 
 {"COG", "Africa", "Congo", "2020-06-08", 683., 0., 10.286, 22., 0., 0.286, 
  123.775, 0., 1.864, 3.987, 0., 0.052, 0.84, "", "", "", "", "", "", "", "", 
  "", "", "", "", "", "", "", "", "", "", "", "", "", "", "", "", "", "", 
  73.15, 5.518092*^6, 15.405, 19., 3.402, 2.063, 4881.406, 37., 344.094, 7.2, 
  1.7, 52.3, 47.964, "", 64.57, 0.574}, {"COG", "Africa", "Congo", 
  "2020-06-09", 728., 45., 16.714, 24., 2., 0.571, 131.93, 8.155, 3.029, 
  4.349, 0.362, 0.104, 0.83, "", "", "", "", "", "", "", "", "", "", "", "", 
  "", "", "", "", "", "", "", "", "", "", "", "", "", "", 73.15, 5.518092*^6, 
  15.405, 19., 3.402, 2.063, 4881.406, 37., 344.094, 7.2, 1.7, 52.3, 47.964, 
  "", 64.57, 0.574}, {"COG", "Africa", "Congo", "2020-06-10", 728., 0., 
  16.714, 24., 0., 0.571, 131.93, 0., 3.029, 4.349, 0., 0.104, 0.82, "", "", 
  "", "", "", "", "", "", "", "", "", "", "", "", "", "", "", "", "", "", "", 
  "", "", "", "", "", 73.15, 5.518092*^6, 15.405, 19., 3.402, 2.063, 
  4881.406, 37., 344.094, 7.2, 1.7, 52.3, 47.964, "", 64.57, 0.574}, 
 {"COG", "Africa", "Congo", "2020-06-11", 728., 0., 16.714, 24., 0., 0.571, 
  131.93, 0., 3.029, 4.349, 0., 0.104, 0.81, "", "", "", "", "", "", "", "", 
  "", "", "", "", "", "", "", "", "", "", "", "", "", "", "", "", "", "", 
  73.15, 5.518092*^6, 15.405, 19., 3.402, 2.063, 4881.406, 37., 344.094, 7.2, 
  1.7, 52.3, 47.964, "", 64.57, 0.574}, {"COG", "Africa", "Congo", 
  "2020-06-12", 728., 0., 13.286, 24., 0., 0.571, 131.93, 0., 2.408, 4.349, 
  0., 0.104, 0.81, "", "", "", "", "", "", "", "", "", "", "", "", "", "", 
  "", "", "", "", "", "", "", "", "", "", "", "", 73.15, 5.518092*^6, 15.405, 
  19., 3.402, 2.063, 4881.406, 37., 344.094, 7.2, 1.7, 52.3, 47.964, "", 
  64.57, 0.574}, {"COG", "Africa", "Congo", "2020-06-13", 728., 0., 6.429, 
  24., 0., 0.286, 131.93, 0., 1.165, 4.349, 0., 0.052, 0.8, "", "", "", "", 
  "", "", "", "", "", "", "", "", "", "", "", "", "", "", "", "", "", "", "", 
  "", "", "", 73.15, 5.518092*^6, 15.405, 19., 3.402, 2.063, 4881.406, 37., 
  344.094, 7.2, 1.7, 52.3, 47.964, "", 64.57, 0.574}, 
 {"COG", "Africa", "Congo", "2020-06-14", 728., 0., 6.429, 24., 0., 0.286, 
  131.93, 0., 1.165, 4.349, 0., 0.052, 0.79, "", "", "", "", "", "", "", "", 
  "", "", "", "", "", "", "", "", "", "", "", "", "", "", "", "", "", "", 
  73.15, 5.518092*^6, 15.405, 19., 3.402, 2.063, 4881.406, 37., 344.094, 7.2, 
  1.7, 52.3, 47.964, "", 64.57, 0.574}, {"COG", "Africa", "Congo", 
  "2020-06-15", 883., 155., 28.571, 27., 3., 0.714, 160.019, 28.089, 5.178, 
  4.893, 0.544, 0.129, 0.79, "", "", "", "", "", "", "", "", "", "", "", "", 
  "", "", "", "", "", "", "", "", "", "", "", "", "", "", 73.15, 5.518092*^6, 
  15.405, 19., 3.402, 2.063, 4881.406, 37., 344.094, 7.2, 1.7, 52.3, 47.964, 
  "", 64.57, 0.574}, {"COG", "Africa", "Congo", "2020-06-16", 883., 0., 
  22.143, 27., 0., 0.429, 160.019, 0., 4.013, 4.893, 0., 0.078, 0.78, "", "", 
  "", "", "", "", "", "", "", "", "", "", "", "", "", "", "", "", "", "", "", 
  "", "", "", "", "", 73.15, 5.518092*^6, 15.405, 19., 3.402, 2.063, 
  4881.406, 37., 344.094, 7.2, 1.7, 52.3, 47.964, "", 64.57, 0.574}, 
 {"COG", "Africa", "Congo", "2020-06-17", 883., 0., 22.143, 27., 0., 0.429, 
  160.019, 0., 4.013, 4.893, 0., 0.078, 0.78, "", "", "", "", "", "", "", "", 
  "", "", "", "", "", "", "", "", "", "", "", "", "", "", "", "", "", "", 
  73.15, 5.518092*^6, 15.405, 19., 3.402, 2.063, 4881.406, 37., 344.094, 7.2, 
  1.7, 52.3, 47.964, "", 64.57, 0.574}, {"COG", "Africa", "Congo", 
  "2020-06-18", 883., 0., 22.143, 27., 0., 0.429, 160.019, 0., 4.013, 4.893, 
  0., 0.078, 0.77, "", "", "", "", "", "", "", "", "", "", "", "", "", "", 
  "", "", "", "", "", "", "", "", "", "", "", "", 73.15, 5.518092*^6, 15.405, 
  19., 3.402, 2.063, 4881.406, 37., 344.094, 7.2, 1.7, 52.3, 47.964, "", 
  64.57, 0.574}, {"COG", "Africa", "Congo", "2020-06-19", 883., 0., 22.143, 
  27., 0., 0.429, 160.019, 0., 4.013, 4.893, 0., 0.078, 0.77, "", "", "", "", 
  "", "", "", "", "", "", "", "", "", "", "", "", "", "", "", "", "", "", "", 
  "", "", "", 73.15, 5.518092*^6, 15.405, 19., 3.402, 2.063, 4881.406, 37., 
  344.094, 7.2, 1.7, 52.3, 47.964, "", 64.57, 0.574}, 
 {"COG", "Africa", "Congo", "2020-06-20", 883., 0., 22.143, 27., 0., 0.429, 
  160.019, 0., 4.013, 4.893, 0., 0.078, 0.77, "", "", "", "", "", "", "", "", 
  "", "", "", "", "", "", "", "", "", "", "", "", "", "", "", "", "", "", 
  73.15, 5.518092*^6, 15.405, 19., 3.402, 2.063, 4881.406, 37., 344.094, 7.2, 
  1.7, 52.3, 47.964, "", 64.57, 0.574}, {"COG", "Africa", "Congo", 
  "2020-06-21", 883., 0., 22.143, 27., 0., 0.429, 160.019, 0., 4.013, 4.893, 
  0., 0.078, 0.77, "", "", "", "", "", "", "", "", "", "", "", "", "", "", 
  "", "", "", "", "", "", "", "", "", "", "", "", 73.15, 5.518092*^6, 15.405, 
  19., 3.402, 2.063, 4881.406, 37., 344.094, 7.2, 1.7, 52.3, 47.964, "", 
  64.57, 0.574}, {"COG", "Africa", "Congo", "2020-06-22", 1087., 204., 
  29.143, 37., 10., 1.429, 196.988, 36.969, 5.281, 6.705, 1.812, 0.259, 0.76, 
  "", "", "", "", "", "", "", "", "", "", "", "", "", "", "", "", "", "", "", 
  "", "", "", "", "", "", "", 73.15, 5.518092*^6, 15.405, 19., 3.402, 2.063, 
  4881.406, 37., 344.094, 7.2, 1.7, 52.3, 47.964, "", 64.57, 0.574}, 
 {"COG", "Africa", "Congo", "2020-06-23", 1087., 0., 29.143, 37., 0., 1.429, 
  196.988, 0., 5.281, 6.705, 0., 0.259, 0.76, "", "", "", "", "", "", "", "", 
  "", "", "", "", "", "", "", "", "", "", "", "", "", "", "", "", "", "", 
  73.15, 5.518092*^6, 15.405, 19., 3.402, 2.063, 4881.406, 37., 344.094, 7.2, 
  1.7, 52.3, 47.964, "", 64.57, 0.574}, {"COG", "Africa", "Congo", 
  "2020-06-24", 1087., 0., 29.143, 37., 0., 1.429, 196.988, 0., 5.281, 6.705, 
  0., 0.259, 0.76, "", "", "", "", "", "", "", "", "", "", "", "", "", "", 
  "", "", "", "", "", "", "", "", "", "", "", "", 73.15, 5.518092*^6, 15.405, 
  19., 3.402, 2.063, 4881.406, 37., 344.094, 7.2, 1.7, 52.3, 47.964, "", 
  64.57, 0.574}, {"COG", "Africa", "Congo", "2020-06-25", 1087., 0., 29.143, 
  37., 0., 1.429, 196.988, 0., 5.281, 6.705, 0., 0.259, 0.76, "", "", "", "", 
  "", "", "", "", "", "", "", "", "", "", "", "", "", "", "", "", "", "", "", 
  "", "", "", 73.15, 5.518092*^6, 15.405, 19., 3.402, 2.063, 4881.406, 37., 
  344.094, 7.2, 1.7, 52.3, 47.964, "", 64.57, 0.574}, 
 {"COG", "Africa", "Congo", "2020-06-26", 1087., 0., 29.143, 37., 0., 1.429, 
  196.988, 0., 5.281, 6.705, 0., 0.259, 0.76, "", "", "", "", "", "", "", "", 
  "", "", "", "", "", "", "", "", "", "", "", "", "", "", "", "", "", "", 
  73.15, 5.518092*^6, 15.405, 19., 3.402, 2.063, 4881.406, 37., 344.094, 7.2, 
  1.7, 52.3, 47.964, "", 64.57, 0.574}, {"COG", "Africa", "Congo", 
  "2020-06-27", 1087., 0., 29.143, 37., 0., 1.429, 196.988, 0., 5.281, 6.705, 
  0., 0.259, 0.76, "", "", "", "", "", "", "", "", "", "", "", "", "", "", 
  "", "", "", "", "", "", "", "", "", "", "", "", 73.15, 5.518092*^6, 15.405, 
  19., 3.402, 2.063, 4881.406, 37., 344.094, 7.2, 1.7, 52.3, 47.964, "", 
  64.57, 0.574}, {"COG", "Africa", "Congo", "2020-06-28", 1087., 0., 29.143, 
  37., 0., 1.429, 196.988, 0., 5.281, 6.705, 0., 0.259, 0.77, "", "", "", "", 
  "", "", "", "", "", "", "", "", "", "", "", "", "", "", "", "", "", "", "", 
  "", "", "", 73.15, 5.518092*^6, 15.405, 19., 3.402, 2.063, 4881.406, 37., 
  344.094, 7.2, 1.7, 52.3, 47.964, "", 64.57, 0.574}, 
 {"COG", "Africa", "Congo", "2020-06-29", 1087., 0., 0., 37., 0., 0., 
  196.988, 0., 0., 6.705, 0., 0., 0.77, "", "", "", "", "", "", "", "", "", 
  "", "", "", "", "", "", "", "", "", "", "", "", "", "", "", "", "", 73.15, 
  5.518092*^6, 15.405, 19., 3.402, 2.063, 4881.406, 37., 344.094, 7.2, 1.7, 
  52.3, 47.964, "", 64.57, 0.574}, {"COG", "Africa", "Congo", "2020-06-30", 
  1087., 0., 0., 37., 0., 0., 196.988, 0., 0., 6.705, 0., 0., 0.77, "", "", 
  "", "", "", "", "", "", "", "", "", "", "", "", "", "", "", "", "", "", "", 
  "", "", "", "", "", 73.15, 5.518092*^6, 15.405, 19., 3.402, 2.063, 
  4881.406, 37., 344.094, 7.2, 1.7, 52.3, 47.964, "", 64.57, 0.574}, 
 {"COG", "Africa", "Congo", "2020-07-01", 1382., 295., 42.143, 41., 4., 
  0.571, 250.449, 53.461, 7.637, 7.43, 0.725, 0.104, 0.77, "", "", "", "", 
  "", "", "", "", "", "", "", "", "", "", "", "", "", "", "", "", "", "", "", 
  "", "", "", 73.15, 5.518092*^6, 15.405, 19., 3.402, 2.063, 4881.406, 37., 
  344.094, 7.2, 1.7, 52.3, 47.964, "", 64.57, 0.574}, 
 {"COG", "Africa", "Congo", "2020-07-02", 1382., 0., 42.143, 41., 0., 0.571, 
  250.449, 0., 7.637, 7.43, 0., 0.104, 0.77, "", "", "", "", "", "", "", "", 
  "", "", "", "", "", "", "", "", "", "", "", "", "", "", "", "", "", "", 
  73.15, 5.518092*^6, 15.405, 19., 3.402, 2.063, 4881.406, 37., 344.094, 7.2, 
  1.7, 52.3, 47.964, "", 64.57, 0.574}, {"COG", "Africa", "Congo", 
  "2020-07-03", 1557., 175., 67.143, 44., 3., 1., 282.163, 31.714, 12.168, 
  7.974, 0.544, 0.181, 0.78, "", "", "", "", "", "", "", "", "", "", "", "", 
  "", "", "", "", "", "", "", "", "", "", "", "", "", "", 73.15, 5.518092*^6, 
  15.405, 19., 3.402, 2.063, 4881.406, 37., 344.094, 7.2, 1.7, 52.3, 47.964, 
  "", 64.57, 0.574}, {"COG", "Africa", "Congo", "2020-07-04", 1557., 0., 
  67.143, 44., 0., 1., 282.163, 0., 12.168, 7.974, 0., 0.181, 0.78, "", "", 
  "", "", "", "", "", "", "", "", "", "", "", "", "", "", "", "", "", "", "", 
  "", "", "", "", "", 73.15, 5.518092*^6, 15.405, 19., 3.402, 2.063, 
  4881.406, 37., 344.094, 7.2, 1.7, 52.3, 47.964, "", 64.57, 0.574}, 
 {"COG", "Africa", "Congo", "2020-07-05", 1557., 0., 67.143, 44., 0., 1., 
  282.163, 0., 12.168, 7.974, 0., 0.181, 0.78, "", "", "", "", "", "", "", 
  "", "", "", "", "", "", "", "", "", "", "", "", "", "", "", "", "", "", "", 
  73.15, 5.518092*^6, 15.405, 19., 3.402, 2.063, 4881.406, 37., 344.094, 7.2, 
  1.7, 52.3, 47.964, "", 64.57, 0.574}, {"COG", "Africa", "Congo", 
  "2020-07-06", 1557., 0., 67.143, 44., 0., 1., 282.163, 0., 12.168, 7.974, 
  0., 0.181, 0.78, "", "", "", "", "", "", "", "", "", "", "", "", "", "", 
  "", "", "", "", "", "", "", "", "", "", "", "", 73.15, 5.518092*^6, 15.405, 
  19., 3.402, 2.063, 4881.406, 37., 344.094, 7.2, 1.7, 52.3, 47.964, "", 
  64.57, 0.574}, {"COG", "Africa", "Congo", "2020-07-07", 1557., 0., 67.143, 
  44., 0., 1., 282.163, 0., 12.168, 7.974, 0., 0.181, 0.79, "", "", "", "", 
  "", "", "", "", "", "", "", "", "", "", "", "", "", "", "", "", "", "", "", 
  "", "", "", 73.15, 5.518092*^6, 15.405, 19., 3.402, 2.063, 4881.406, 37., 
  344.094, 7.2, 1.7, 52.3, 47.964, "", 64.57, 0.574}, 
 {"COG", "Africa", "Congo", "2020-07-08", 1821., 264., 62.714, 47., 3., 
  0.857, 330.005, 47.843, 11.365, 8.517, 0.544, 0.155, 0.79, "", "", "", "", 
  "", "", "", "", "", "", "", "", "", "", "", "", "", "", "", "", "", "", "", 
  "", "", "", 73.15, 5.518092*^6, 15.405, 19., 3.402, 2.063, 4881.406, 37., 
  344.094, 7.2, 1.7, 52.3, 47.964, "", 64.57, 0.574}, 
 {"COG", "Africa", "Congo", "2020-07-09", 1821., 0., 62.714, 47., 0., 0.857, 
  330.005, 0., 11.365, 8.517, 0., 0.155, 0.79, "", "", "", "", "", "", "", 
  "", "", "", "", "", "", "", "", "", "", "", "", "", "", "", "", "", "", "", 
  73.15, 5.518092*^6, 15.405, 19., 3.402, 2.063, 4881.406, 37., 344.094, 7.2, 
  1.7, 52.3, 47.964, "", 64.57, 0.574}, {"COG", "Africa", "Congo", 
  "2020-07-10", 2028., 207., 67.286, 47., 0., 0.429, 367.518, 37.513, 12.194, 
  8.517, 0., 0.078, 0.78, "", "", "", "", "", "", "", "", "", "", "", "", "", 
  "", "", "", "", "", "", "", "", "", "", "", "", "", 73.15, 5.518092*^6, 
  15.405, 19., 3.402, 2.063, 4881.406, 37., 344.094, 7.2, 1.7, 52.3, 47.964, 
  "", 64.57, 0.574}, {"COG", "Africa", "Congo", "2020-07-11", 2028., 0., 
  67.286, 47., 0., 0.429, 367.518, 0., 12.194, 8.517, 0., 0.078, 0.78, "", 
  "", "", "", "", "", "", "", "", "", "", "", "", "", "", "", "", "", "", "", 
  "", "", "", "", "", "", 73.15, 5.518092*^6, 15.405, 19., 3.402, 2.063, 
  4881.406, 37., 344.094, 7.2, 1.7, 52.3, 47.964, "", 64.57, 0.574}, 
 {"COG", "Africa", "Congo", "2020-07-12", 2028., 0., 67.286, 47., 0., 0.429, 
  367.518, 0., 12.194, 8.517, 0., 0.078, 0.78, "", "", "", "", "", "", "", 
  "", "", "", "", "", "", "", "", "", "", "", "", "", "", "", "", "", "", "", 
  73.15, 5.518092*^6, 15.405, 19., 3.402, 2.063, 4881.406, 37., 344.094, 7.2, 
  1.7, 52.3, 47.964, "", 64.57, 0.574}, {"COG", "Africa", "Congo", 
  "2020-07-13", 2028., 0., 67.286, 47., 0., 0.429, 367.518, 0., 12.194, 
  8.517, 0., 0.078, 0.78, "", "", "", "", "", "", "", "", "", "", "", "", "", 
  "", "", "", "", "", "", "", "", "", "", "", "", "", 73.15, 5.518092*^6, 
  15.405, 19., 3.402, 2.063, 4881.406, 37., 344.094, 7.2, 1.7, 52.3, 47.964, 
  "", 64.57, 0.574}, {"COG", "Africa", "Congo", "2020-07-14", 2028., 0., 
  67.286, 47., 0., 0.429, 367.518, 0., 12.194, 8.517, 0., 0.078, 0.77, "", 
  "", "", "", "", "", "", "", "", "", "", "", "", "", "", "", "", "", "", "", 
  "", "", "", "", "", "", 73.15, 5.518092*^6, 15.405, 19., 3.402, 2.063, 
  4881.406, 37., 344.094, 7.2, 1.7, 52.3, 47.964, "", 64.57, 0.574}, 
 {"COG", "Africa", "Congo", "2020-07-15", 2222., 194., 57.286, 47., 0., 0., 
  402.675, 35.157, 10.381, 8.517, 0., 0., 0.77, "", "", "", "", "", "", "", 
  "", "", "", "", "", "", "", "", "", "", "", "", "", "", "", "", "", "", "", 
  73.15, 5.518092*^6, 15.405, 19., 3.402, 2.063, 4881.406, 37., 344.094, 7.2, 
  1.7, 52.3, 47.964, "", 64.57, 0.574}, {"COG", "Africa", "Congo", 
  "2020-07-16", 2358., 136., 76.714, 48., 1., 0.143, 427.322, 24.646, 13.902, 
  8.699, 0.181, 0.026, 0.77, "", "", "", "", "", "", "", "", "", "", "", "", 
  "", "", "", "", "", "", "", "", "", "", "", "", "", "", 73.15, 5.518092*^6, 
  15.405, 19., 3.402, 2.063, 4881.406, 37., 344.094, 7.2, 1.7, 52.3, 47.964, 
  "", 64.57, 0.574}, {"COG", "Africa", "Congo", "2020-07-17", 2633., 275., 
  86.429, 49., 1., 0.286, 477.158, 49.836, 15.663, 8.88, 0.181, 0.052, 0.76, 
  "", "", "", "", "", "", "", "", "", "", "", "", "", "", "", "", "", "", "", 
  "", "", "", "", "", "", "", 73.15, 5.518092*^6, 15.405, 19., 3.402, 2.063, 
  4881.406, 37., 344.094, 7.2, 1.7, 52.3, 47.964, "", 64.57, 0.574}, 
 {"COG", "Africa", "Congo", "2020-07-18", 2633., 0., 86.429, 49., 0., 0.286, 
  477.158, 0., 15.663, 8.88, 0., 0.052, 0.76, "", "", "", "", "", "", "", "", 
  "", "", "", "", "", "", "", "", "", "", "", "", "", "", "", "", "", "", 
  73.15, 5.518092*^6, 15.405, 19., 3.402, 2.063, 4881.406, 37., 344.094, 7.2, 
  1.7, 52.3, 47.964, "", 64.57, 0.574}, {"COG", "Africa", "Congo", 
  "2020-07-19", 2633., 0., 86.429, 49., 0., 0.286, 477.158, 0., 15.663, 8.88, 
  0., 0.052, 0.75, "", "", "", "", "", "", "", "", "", "", "", "", "", "", 
  "", "", "", "", "", "", "", "", "", "", "", "", 73.15, 5.518092*^6, 15.405, 
  19., 3.402, 2.063, 4881.406, 37., 344.094, 7.2, 1.7, 52.3, 47.964, "", 
  64.57, 0.574}, {"COG", "Africa", "Congo", "2020-07-20", 2851., 218., 
  117.571, 50., 1., 0.429, 516.664, 39.506, 21.307, 9.061, 0.181, 0.078, 
  0.74, "", "", "", "", "", "", "", "", "", "", "", "", "", "", "", "", "", 
  "", "", "", "", "", "", "", "", "", 73.15, 5.518092*^6, 15.405, 19., 3.402, 
  2.063, 4881.406, 37., 344.094, 7.2, 1.7, 52.3, 47.964, "", 64.57, 0.574}, 
 {"COG", "Africa", "Congo", "2020-07-21", 2851., 0., 117.571, 50., 0., 0.429, 
  516.664, 0., 21.307, 9.061, 0., 0.078, 0.73, "", "", "", "", "", "", "", 
  "", "", "", "", "", "", "", "", "", "", "", "", "", "", "", "", "", "", "", 
  62.04, 5.518092*^6, 15.405, 19., 3.402, 2.063, 4881.406, 37., 344.094, 7.2, 
  1.7, 52.3, 47.964, "", 64.57, 0.574}, {"COG", "Africa", "Congo", 
  "2020-07-22", 2851., 0., 89.857, 50., 0., 0.429, 516.664, 0., 16.284, 
  9.061, 0., 0.078, 0.73, "", "", "", "", "", "", "", "", "", "", "", "", "", 
  "", "", "", "", "", "", "", "", "", "", "", "", "", 62.04, 5.518092*^6, 
  15.405, 19., 3.402, 2.063, 4881.406, 37., 344.094, 7.2, 1.7, 52.3, 47.964, 
  "", 64.57, 0.574}, {"COG", "Africa", "Congo", "2020-07-23", 2851., 0., 
  70.429, 50., 0., 0.286, 516.664, 0., 12.763, 9.061, 0., 0.052, 0.72, "", 
  "", "", "", "", "", "", "", "", "", "", "", "", "", "", "", "", "", "", "", 
  "", "", "", "", "", "", 62.04, 5.518092*^6, 15.405, 19., 3.402, 2.063, 
  4881.406, 37., 344.094, 7.2, 1.7, 52.3, 47.964, "", 64.57, 0.574}, 
 {"COG", "Africa", "Congo", "2020-07-24", 3038., 187., 57.857, 51., 1., 
  0.286, 550.553, 33.889, 10.485, 9.242, 0.181, 0.052, 0.71, "", "", "", "", 
  "", "", "", "", "", "", "", "", "", "", "", "", "", "", "", "", "", "", "", 
  "", "", "", 62.04, 5.518092*^6, 15.405, 19., 3.402, 2.063, 4881.406, 37., 
  344.094, 7.2, 1.7, 52.3, 47.964, "", 64.57, 0.574}, 
 {"COG", "Africa", "Congo", "2020-07-25", 3038., 0., 57.857, 51., 0., 0.286, 
  550.553, 0., 10.485, 9.242, 0., 0.052, 0.71, "", "", "", "", "", "", "", 
  "", "", "", "", "", "", "", "", "", "", "", "", "", "", "", "", "", "", "", 
  62.04, 5.518092*^6, 15.405, 19., 3.402, 2.063, 4881.406, 37., 344.094, 7.2, 
  1.7, 52.3, 47.964, "", 64.57, 0.574}, {"COG", "Africa", "Congo", 
  "2020-07-26", 3038., 0., 57.857, 51., 0., 0.286, 550.553, 0., 10.485, 
  9.242, 0., 0.052, 0.7, "", "", "", "", "", "", "", "", "", "", "", "", "", 
  "", "", "", "", "", "", "", "", "", "", "", "", "", 62.04, 5.518092*^6, 
  15.405, 19., 3.402, 2.063, 4881.406, 37., 344.094, 7.2, 1.7, 52.3, 47.964, 
  "", 64.57, 0.574}, {"COG", "Africa", "Congo", "2020-07-27", 3200., 162., 
  49.857, 54., 3., 0.571, 579.911, 29.358, 9.035, 9.786, 0.544, 0.104, 0.69, 
  "", "", "", "", "", "", "", "", "", "", "", "", "", "", "", "", "", "", "", 
  "", "", "", "", "", "", "", 62.04, 5.518092*^6, 15.405, 19., 3.402, 2.063, 
  4881.406, 37., 344.094, 7.2, 1.7, 52.3, 47.964, "", 64.57, 0.574}, 
 {"COG", "Africa", "Congo", "2020-07-28", 3200., 0., 49.857, 54., 0., 0.571, 
  579.911, 0., 9.035, 9.786, 0., 0.104, 0.68, "", "", "", "", "", "", "", "", 
  "", "", "", "", "", "", "", "", "", "", "", "", "", "", "", "", "", "", 
  62.04, 5.518092*^6, 15.405, 19., 3.402, 2.063, 4881.406, 37., 344.094, 7.2, 
  1.7, 52.3, 47.964, "", 64.57, 0.574}, {"COG", "Africa", "Congo", 
  "2020-07-29", 3200., 0., 49.857, 54., 0., 0.571, 579.911, 0., 9.035, 9.786, 
  0., 0.104, 0.68, "", "", "", "", "", "", "", "", "", "", "", "", "", "", 
  "", "", "", "", "", "", "", "", "", "", "", "", 62.04, 5.518092*^6, 15.405, 
  19., 3.402, 2.063, 4881.406, 37., 344.094, 7.2, 1.7, 52.3, 47.964, "", 
  64.57, 0.574}, {"COG", "Africa", "Congo", "2020-07-30", 3200., 0., 49.857, 
  54., 0., 0.571, 579.911, 0., 9.035, 9.786, 0., 0.104, 0.67, "", "", "", "", 
  "", "", "", "", "", "", "", "", "", "", "", "", "", "", "", "", "", "", "", 
  "", "", "", 62.04, 5.518092*^6, 15.405, 19., 3.402, 2.063, 4881.406, 37., 
  344.094, 7.2, 1.7, 52.3, 47.964, "", 64.57, 0.574}, 
 {"COG", "Africa", "Congo", "2020-07-31", 3200., 0., 23.143, 54., 0., 0.429, 
  579.911, 0., 4.194, 9.786, 0., 0.078, 0.66, "", "", "", "", "", "", "", "", 
  "", "", "", "", "", "", "", "", "", "", "", "", "", "", "", "", "", "", 
  62.04, 5.518092*^6, 15.405, 19., 3.402, 2.063, 4881.406, 37., 344.094, 7.2, 
  1.7, 52.3, 47.964, "", 64.57, 0.574}, {"COG", "Africa", "Congo", 
  "2020-08-01", 3200., 0., 23.143, 54., 0., 0.429, 579.911, 0., 4.194, 9.786, 
  0., 0.078, 0.66, "", "", "", "", "", "", "", "", "", "", "", "", "", "", 
  "", "", "", "", "", "", "", "", "", "", "", "", 62.04, 5.518092*^6, 15.405, 
  19., 3.402, 2.063, 4881.406, 37., 344.094, 7.2, 1.7, 52.3, 47.964, "", 
  64.57, 0.574}, {"COG", "Africa", "Congo", "2020-08-02", 3200., 0., 23.143, 
  54., 0., 0.429, 579.911, 0., 4.194, 9.786, 0., 0.078, 0.65, "", "", "", "", 
  "", "", "", "", "", "", "", "", "", "", "", "", "", "", "", "", "", "", "", 
  "", "", "", 62.04, 5.518092*^6, 15.405, 19., 3.402, 2.063, 4881.406, 37., 
  344.094, 7.2, 1.7, 52.3, 47.964, "", 64.57, 0.574}, 
 {"COG", "Africa", "Congo", "2020-08-03", 3546., 346., 49.429, 58., 4., 
  0.571, 642.613, 62.703, 8.958, 10.511, 0.725, 0.104, 0.65, "", "", "", "", 
  "", "", "", "", "", "", "", "", "", "", "", "", "", "", "", "", "", "", "", 
  "", "", "", 62.04, 5.518092*^6, 15.405, 19., 3.402, 2.063, 4881.406, 37., 
  344.094, 7.2, 1.7, 52.3, 47.964, "", 64.57, 0.574}, 
 {"COG", "Africa", "Congo", "2020-08-04", 3546., 0., 49.429, 58., 0., 0.571, 
  642.613, 0., 8.958, 10.511, 0., 0.104, 0.64, "", "", "", "", "", "", "", 
  "", "", "", "", "", "", "", "", "", "", "", "", "", "", "", "", "", "", "", 
  67.59, 5.518092*^6, 15.405, 19., 3.402, 2.063, 4881.406, 37., 344.094, 7.2, 
  1.7, 52.3, 47.964, "", 64.57, 0.574}, {"COG", "Africa", "Congo", 
  "2020-08-05", 3546., 0., 49.429, 58., 0., 0.571, 642.613, 0., 8.958, 
  10.511, 0., 0.104, 0.63, "", "", "", "", "", "", "", "", "", "", "", "", 
  "", "", "", "", "", "", "", "", "", "", "", "", "", "", 67.59, 5.518092*^6, 
  15.405, 19., 3.402, 2.063, 4881.406, 37., 344.094, 7.2, 1.7, 52.3, 47.964, 
  "", 64.57, 0.574}, {"COG", "Africa", "Congo", "2020-08-06", 3546., 0., 
  49.429, 58., 0., 0.571, 642.613, 0., 8.958, 10.511, 0., 0.104, 0.63, "", 
  "", "", "", "", "", "", "", "", "", "", "", "", "", "", "", "", "", "", "", 
  "", "", "", "", "", "", 67.59, 5.518092*^6, 15.405, 19., 3.402, 2.063, 
  4881.406, 37., 344.094, 7.2, 1.7, 52.3, 47.964, "", 64.57, 0.574}, 
 {"COG", "Africa", "Congo", "2020-08-07", 3637., 91., 62.429, 58., 0., 0.571, 
  659.105, 16.491, 11.313, 10.511, 0., 0.104, 0.63, "", "", "", "", "", "", 
  "", "", "", "", "", "", "", "", "", "", "", "", "", "", "", "", "", "", "", 
  "", 67.59, 5.518092*^6, 15.405, 19., 3.402, 2.063, 4881.406, 37., 344.094, 
  7.2, 1.7, 52.3, 47.964, "", 64.57, 0.574}, {"COG", "Africa", "Congo", 
  "2020-08-08", 3664., 27., 66.286, 58., 0., 0.571, 663.998, 4.893, 12.012, 
  10.511, 0., 0.104, 0.62, "", "", "", "", "", "", "", "", "", "", "", "", 
  "", "", "", "", "", "", "", "", "", "", "", "", "", "", 67.59, 5.518092*^6, 
  15.405, 19., 3.402, 2.063, 4881.406, 37., 344.094, 7.2, 1.7, 52.3, 47.964, 
  "", 64.57, 0.574}, {"COG", "Africa", "Congo", "2020-08-09", 3664., 0., 
  66.286, 58., 0., 0.571, 663.998, 0., 12.012, 10.511, 0., 0.104, 0.62, "", 
  "", "", "", "", "", "", "", "", "", "", "", "", "", "", "", "", "", "", "", 
  "", "", "", "", "", "", 67.59, 5.518092*^6, 15.405, 19., 3.402, 2.063, 
  4881.406, 37., 344.094, 7.2, 1.7, 52.3, 47.964, "", 64.57, 0.574}, 
 {"COG", "Africa", "Congo", "2020-08-10", 3664., 0., 16.857, 58., 0., 0., 
  663.998, 0., 3.055, 10.511, 0., 0., 0.61, "", "", "", "", "", "", "", "", 
  "", "", "", "", "", "", "", "", "", "", "", "", "", "", "", "", "", "", 
  67.59, 5.518092*^6, 15.405, 19., 3.402, 2.063, 4881.406, 37., 344.094, 7.2, 
  1.7, 52.3, 47.964, "", 64.57, 0.574}, {"COG", "Africa", "Congo", 
  "2020-08-11", 3745., 81., 28.429, 60., 2., 0.286, 678.677, 14.679, 5.152, 
  10.873, 0.362, 0.052, 0.61, "", "", "", "", "", "", "", "", "", "", "", "", 
  "", "", "", "", "", "", "", "", "", "", "", "", "", "", 67.59, 5.518092*^6, 
  15.405, 19., 3.402, 2.063, 4881.406, 37., 344.094, 7.2, 1.7, 52.3, 47.964, 
  "", 64.57, 0.574}, {"COG", "Africa", "Congo", "2020-08-12", 3745., 0., 
  28.429, 60., 0., 0.286, 678.677, 0., 5.152, 10.873, 0., 0.052, 0.6, "", "", 
  "", "", "", "", "", "", "", "", "", "", "", "", "", "", "", "", "", "", "", 
  "", "", "", "", "", 67.59, 5.518092*^6, 15.405, 19., 3.402, 2.063, 
  4881.406, 37., 344.094, 7.2, 1.7, 52.3, 47.964, "", 64.57, 0.574}, 
 {"COG", "Africa", "Congo", "2020-08-13", 3745., 0., 28.429, 60., 0., 0.286, 
  678.677, 0., 5.152, 10.873, 0., 0.052, 0.6, "", "", "", "", "", "", "", "", 
  "", "", "", "", "", "", "", "", "", "", "", "", "", "", "", "", "", "", 
  67.59, 5.518092*^6, 15.405, 19., 3.402, 2.063, 4881.406, 37., 344.094, 7.2, 
  1.7, 52.3, 47.964, "", 64.57, 0.574}, {"COG", "Africa", "Congo", 
  "2020-08-14", 3745., 0., 15.429, 60., 0., 0.286, 678.677, 0., 2.796, 
  10.873, 0., 0.052, 0.59, "", "", "", "", "", "", "", "", "", "", "", "", 
  "", "", "", "", "", "", "", "", "", "", "", "", "", "", 67.59, 5.518092*^6, 
  15.405, 19., 3.402, 2.063, 4881.406, 37., 344.094, 7.2, 1.7, 52.3, 47.964, 
  "", 64.57, 0.574}, {"COG", "Africa", "Congo", "2020-08-15", 3745., 0., 
  11.571, 60., 0., 0.286, 678.677, 0., 2.097, 10.873, 0., 0.052, 0.59, "", 
  "", "", "", "", "", "", "", "", "", "", "", "", "", "", "", "", "", "", "", 
  "", "", "", "", "", "", 67.59, 5.518092*^6, 15.405, 19., 3.402, 2.063, 
  4881.406, 37., 344.094, 7.2, 1.7, 52.3, 47.964, "", 64.57, 0.574}, 
 {"COG", "Africa", "Congo", "2020-08-16", 3831., 86., 23.857, 76., 16., 
  2.571, 694.262, 15.585, 4.323, 13.773, 2.9, 0.466, 0.59, "", "", "", "", 
  "", "", "", "", "", "", "", "", "", "", "", "", "", "", "", "", "", "", "", 
  "", "", "", 67.59, 5.518092*^6, 15.405, 19., 3.402, 2.063, 4881.406, 37., 
  344.094, 7.2, 1.7, 52.3, 47.964, "", 64.57, 0.574}, 
 {"COG", "Africa", "Congo", "2020-08-17", 3831., 0., 23.857, 76., 0., 2.571, 
  694.262, 0., 4.323, 13.773, 0., 0.466, 0.58, "", "", "", "", "", "", "", 
  "", "", "", "", "", "", "", "", "", "", "", "", "", "", "", "", "", "", "", 
  67.59, 5.518092*^6, 15.405, 19., 3.402, 2.063, 4881.406, 37., 344.094, 7.2, 
  1.7, 52.3, 47.964, "", 64.57, 0.574}, {"COG", "Africa", "Congo", 
  "2020-08-18", 3831., 0., 12.286, 76., 0., 2.286, 694.262, 0., 2.226, 
  13.773, 0., 0.414, 0.58, "", "", "", "", "", "", "", "", "", "", "", "", 
  "", "", "", "", "", "", "", "", "", "", "", "", "", "", 67.59, 5.518092*^6, 
  15.405, 19., 3.402, 2.063, 4881.406, 37., 344.094, 7.2, 1.7, 52.3, 47.964, 
  "", 64.57, 0.574}, {"COG", "Africa", "Congo", "2020-08-19", 3850., 19., 
  15., 77., 1., 2.429, 697.705, 3.443, 2.718, 13.954, 0.181, 0.44, 0.57, "", 
  "", "", "", "", "", "", "", "", "", "", "", "", "", "", "", "", "", "", "", 
  "", "", "", "", "", "", 67.59, 5.518092*^6, 15.405, 19., 3.402, 2.063, 
  4881.406, 37., 344.094, 7.2, 1.7, 52.3, 47.964, "", 64.57, 0.574}, 
 {"COG", "Africa", "Congo", "2020-08-20", 3850., 0., 15., 77., 0., 2.429, 
  697.705, 0., 2.718, 13.954, 0., 0.44, 0.57, "", "", "", "", "", "", "", "", 
  "", "", "", "", "", "", "", "", "", "", "", "", "", "", "", "", "", "", 
  67.59, 5.518092*^6, 15.405, 19., 3.402, 2.063, 4881.406, 37., 344.094, 7.2, 
  1.7, 52.3, 47.964, "", 64.57, 0.574}, {"COG", "Africa", "Congo", 
  "2020-08-21", 3850., 0., 15., 77., 0., 2.429, 697.705, 0., 2.718, 13.954, 
  0., 0.44, 0.56, "", "", "", "", "", "", "", "", "", "", "", "", "", "", "", 
  "", "", "", "", "", "", "", "", "", "", "", 67.59, 5.518092*^6, 15.405, 
  19., 3.402, 2.063, 4881.406, 37., 344.094, 7.2, 1.7, 52.3, 47.964, "", 
  64.57, 0.574}, {"COG", "Africa", "Congo", "2020-08-22", 3850., 0., 15., 
  77., 0., 2.429, 697.705, 0., 2.718, 13.954, 0., 0.44, 0.56, "", "", "", "", 
  "", "", "", "", "", "", "", "", "", "", "", "", "", "", "", "", "", "", "", 
  "", "", "", 67.59, 5.518092*^6, 15.405, 19., 3.402, 2.063, 4881.406, 37., 
  344.094, 7.2, 1.7, 52.3, 47.964, "", 64.57, 0.574}, 
 {"COG", "Africa", "Congo", "2020-08-23", 3850., 0., 2.714, 77., 0., 0.143, 
  697.705, 0., 0.492, 13.954, 0., 0.026, 0.55, "", "", "", "", "", "", "", 
  "", "", "", "", "", "", "", "", "", "", "", "", "", "", "", "", "", "", "", 
  67.59, 5.518092*^6, 15.405, 19., 3.402, 2.063, 4881.406, 37., 344.094, 7.2, 
  1.7, 52.3, 47.964, "", 64.57, 0.574}, {"COG", "Africa", "Congo", 
  "2020-08-24", 3979., 129., 21.143, 78., 1., 0.286, 721.083, 23.378, 3.832, 
  14.135, 0.181, 0.052, 0.55, "", "", "", "", "", "", "", "", "", "", "", "", 
  "", "", "", "", "", "", "", "", "", "", "", "", "", "", 62.04, 5.518092*^6, 
  15.405, 19., 3.402, 2.063, 4881.406, 37., 344.094, 7.2, 1.7, 52.3, 47.964, 
  "", 64.57, 0.574}, {"COG", "Africa", "Congo", "2020-08-25", 3979., 0., 
  21.143, 78., 0., 0.286, 721.083, 0., 3.832, 14.135, 0., 0.052, 0.55, "", 
  "", "", "", "", "", "", "", "", "", "", "", "", "", "", "", "", "", "", "", 
  "", "", "", "", "", "", 62.04, 5.518092*^6, 15.405, 19., 3.402, 2.063, 
  4881.406, 37., 344.094, 7.2, 1.7, 52.3, 47.964, "", 64.57, 0.574}, 
 {"COG", "Africa", "Congo", "2020-08-26", 3979., 0., 18.429, 78., 0., 0.143, 
  721.083, 0., 3.34, 14.135, 0., 0.026, 0.54, "", "", "", "", "", "", "", "", 
  "", "", "", "", "", "", "", "", "", "", "", "", "", "", "", "", "", "", 
  62.04, 5.518092*^6, 15.405, 19., 3.402, 2.063, 4881.406, 37., 344.094, 7.2, 
  1.7, 52.3, 47.964, "", 64.57, 0.574}, {"COG", "Africa", "Congo", 
  "2020-08-27", 3979., 0., 18.429, 78., 0., 0.143, 721.083, 0., 3.34, 14.135, 
  0., 0.026, 0.54, "", "", "", "", "", "", "", "", "", "", "", "", "", "", 
  "", "", "", "", "", "", "", "", "", "", "", "", 62.04, 5.518092*^6, 15.405, 
  19., 3.402, 2.063, 4881.406, 37., 344.094, 7.2, 1.7, 52.3, 47.964, "", 
  64.57, 0.574}, {"COG", "Africa", "Congo", "2020-08-28", 3979., 0., 18.429, 
  78., 0., 0.143, 721.083, 0., 3.34, 14.135, 0., 0.026, 0.54, "", "", "", "", 
  "", "", "", "", "", "", "", "", "", "", "", "", "", "", "", "", "", "", "", 
  "", "", "", 62.04, 5.518092*^6, 15.405, 19., 3.402, 2.063, 4881.406, 37., 
  344.094, 7.2, 1.7, 52.3, 47.964, "", 64.57, 0.574}, 
 {"COG", "Africa", "Congo", "2020-08-29", 3979., 0., 18.429, 78., 0., 0.143, 
  721.083, 0., 3.34, 14.135, 0., 0.026, 0.53, "", "", "", "", "", "", "", "", 
  "", "", "", "", "", "", "", "", "", "", "", "", "", "", "", "", "", "", 
  62.04, 5.518092*^6, 15.405, 19., 3.402, 2.063, 4881.406, 37., 344.094, 7.2, 
  1.7, 52.3, 47.964, "", 64.57, 0.574}, {"COG", "Africa", "Congo", 
  "2020-08-30", 3979., 0., 18.429, 78., 0., 0.143, 721.083, 0., 3.34, 14.135, 
  0., 0.026, 0.53, "", "", "", "", "", "", "", "", "", "", "", "", "", "", 
  "", "", "", "", "", "", "", "", "", "", "", "", 62.04, 5.518092*^6, 15.405, 
  19., 3.402, 2.063, 4881.406, 37., 344.094, 7.2, 1.7, 52.3, 47.964, "", 
  64.57, 0.574}, {"COG", "Africa", "Congo", "2020-08-31", 3979., 0., 0., 78., 
  0., 0., 721.083, 0., 0., 14.135, 0., 0., 0.53, "", "", "", "", "", "", "", 
  "", "", "", "", "", "", "", "", "", "", "", "", "", "", "", "", "", "", "", 
  62.04, 5.518092*^6, 15.405, 19., 3.402, 2.063, 4881.406, 37., 344.094, 7.2, 
  1.7, 52.3, 47.964, "", 64.57, 0.574}, {"COG", "Africa", "Congo", 
  "2020-09-01", 3979., 0., 0., 78., 0., 0., 721.083, 0., 0., 14.135, 0., 0., 
  0.53, "", "", "", "", "", "", "", "", "", "", "", "", "", "", "", "", "", 
  "", "", "", "", "", "", "", "", "", 62.04, 5.518092*^6, 15.405, 19., 3.402, 
  2.063, 4881.406, 37., 344.094, 7.2, 1.7, 52.3, 47.964, "", 64.57, 0.574}, 
 {"COG", "Africa", "Congo", "2020-09-02", 4628., 649., 92.714, 102., 24., 
  3.429, 838.696, 117.613, 16.802, 18.485, 4.349, 0.621, 0.53, "", "", "", 
  "", "", "", "", "", "", "", "", "", "", "", "", "", "", "", "", "", "", "", 
  "", "", "", "", 62.04, 5.518092*^6, 15.405, 19., 3.402, 2.063, 4881.406, 
  37., 344.094, 7.2, 1.7, 52.3, 47.964, "", 64.57, 0.574}, 
 {"COG", "Africa", "Congo", "2020-09-03", 4628., 0., 92.714, 102., 0., 3.429, 
  838.696, 0., 16.802, 18.485, 0., 0.621, 0.53, "", "", "", "", "", "", "", 
  "", "", "", "", "", "", "", "", "", "", "", "", "", "", "", "", "", "", "", 
  62.04, 5.518092*^6, 15.405, 19., 3.402, 2.063, 4881.406, 37., 344.094, 7.2, 
  1.7, 52.3, 47.964, "", 64.57, 0.574}, {"COG", "Africa", "Congo", 
  "2020-09-04", 4628., 0., 92.714, 102., 0., 3.429, 838.696, 0., 16.802, 
  18.485, 0., 0.621, 0.53, "", "", "", "", "", "", "", "", "", "", "", "", 
  "", "", "", "", "", "", "", "", "", "", "", "", "", "", 62.04, 5.518092*^6, 
  15.405, 19., 3.402, 2.063, 4881.406, 37., 344.094, 7.2, 1.7, 52.3, 47.964, 
  "", 64.57, 0.574}, {"COG", "Africa", "Congo", "2020-09-05", 4628., 0., 
  92.714, 102., 0., 3.429, 838.696, 0., 16.802, 18.485, 0., 0.621, 0.53, "", 
  "", "", "", "", "", "", "", "", "", "", "", "", "", "", "", "", "", "", "", 
  "", "", "", "", "", "", 62.04, 5.518092*^6, 15.405, 19., 3.402, 2.063, 
  4881.406, 37., 344.094, 7.2, 1.7, 52.3, 47.964, "", 64.57, 0.574}, 
 {"COG", "Africa", "Congo", "2020-09-06", 4628., 0., 92.714, 102., 0., 3.429, 
  838.696, 0., 16.802, 18.485, 0., 0.621, 0.53, "", "", "", "", "", "", "", 
  "", "", "", "", "", "", "", "", "", "", "", "", "", "", "", "", "", "", "", 
  62.04, 5.518092*^6, 15.405, 19., 3.402, 2.063, 4881.406, 37., 344.094, 7.2, 
  1.7, 52.3, 47.964, "", 64.57, 0.574}, {"COG", "Africa", "Congo", 
  "2020-09-07", 4891., 263., 130.286, 102., 0., 3.429, 886.357, 47.661, 
  23.611, 18.485, 0., 0.621, 0.53, "", "", "", "", "", "", "", "", "", "", 
  "", "", "", "", "", "", "", "", "", "", "", "", "", "", "", "", 62.04, 
  5.518092*^6, 15.405, 19., 3.402, 2.063, 4881.406, 37., 344.094, 7.2, 1.7, 
  52.3, 47.964, "", 64.57, 0.574}, {"COG", "Africa", "Congo", "2020-09-08", 
  4891., 0., 130.286, 114., 12., 5.143, 886.357, 0., 23.611, 20.659, 2.175, 
  0.932, 0.53, "", "", "", "", "", "", "", "", "", "", "", "", "", "", "", 
  "", "", "", "", "", "", "", "", "", "", "", 62.04, 5.518092*^6, 15.405, 
  19., 3.402, 2.063, 4881.406, 37., 344.094, 7.2, 1.7, 52.3, 47.964, "", 
  64.57, 0.574}, {"COG", "Africa", "Congo", "2020-09-09", 4891., 0., 37.571, 
  114., 0., 1.714, 886.357, 0., 6.809, 20.659, 0., 0.311, 0.52, "", "", "", 
  "", "", "", "", "", "", "", "", "", "", "", "", "", "", "", "", "", "", "", 
  "", "", "", "", 62.04, 5.518092*^6, 15.405, 19., 3.402, 2.063, 4881.406, 
  37., 344.094, 7.2, 1.7, 52.3, 47.964, "", 64.57, 0.574}, 
 {"COG", "Africa", "Congo", "2020-09-10", 4891., 0., 37.571, 83., -31., 
  -2.714, 886.357, 0., 6.809, 15.041, -5.618, -0.492, 0.52, "", "", "", "", 
  "", "", "", "", "", "", "", "", "", "", "", "", "", "", "", "", "", "", "", 
  "", "", "", 62.04, 5.518092*^6, 15.405, 19., 3.402, 2.063, 4881.406, 37., 
  344.094, 7.2, 1.7, 52.3, 47.964, "", 64.57, 0.574}, 
 {"COG", "Africa", "Congo", "2020-09-11", 4928., 37., 42.857, 88., 5., -2., 
  893.062, 6.705, 7.767, 15.948, 0.906, -0.362, 0.52, "", "", "", "", "", "", 
  "", "", "", "", "", "", "", "", "", "", "", "", "", "", "", "", "", "", "", 
  "", 62.04, 5.518092*^6, 15.405, 19., 3.402, 2.063, 4881.406, 37., 344.094, 
  7.2, 1.7, 52.3, 47.964, "", 64.57, 0.574}, {"COG", "Africa", "Congo", 
  "2020-09-12", 4928., 0., 42.857, 88., 0., -2., 893.062, 0., 7.767, 15.948, 
  0., -0.362, 0.52, "", "", "", "", "", "", "", "", "", "", "", "", "", "", 
  "", "", "", "", "", "", "", "", "", "", "", "", 62.04, 5.518092*^6, 15.405, 
  19., 3.402, 2.063, 4881.406, 37., 344.094, 7.2, 1.7, 52.3, 47.964, "", 
  64.57, 0.574}, {"COG", "Africa", "Congo", "2020-09-13", 4928., 0., 42.857, 
  88., 0., -2., 893.062, 0., 7.767, 15.948, 0., -0.362, 0.52, "", "", "", "", 
  "", "", "", "", "", "", "", "", "", "", "", "", "", "", "", "", "", "", "", 
  "", "", "", 62.04, 5.518092*^6, 15.405, 19., 3.402, 2.063, 4881.406, 37., 
  344.094, 7.2, 1.7, 52.3, 47.964, "", 64.57, 0.574}, 
 {"COG", "Africa", "Congo", "2020-09-14", 4934., 6., 6.143, 88., 0., -2., 
  894.15, 1.087, 1.113, 15.948, 0., -0.362, 0.52, "", "", "", "", "", "", "", 
  "", "", "", "", "", "", "", "", "", "", "", "", "", "", "", "", "", "", "", 
  62.04, 5.518092*^6, 15.405, 19., 3.402, 2.063, 4881.406, 37., 344.094, 7.2, 
  1.7, 52.3, 47.964, "", 64.57, 0.574}, {"COG", "Africa", "Congo", 
  "2020-09-15", 4934., 0., 6.143, 88., 0., -3.714, 894.15, 0., 1.113, 15.948, 
  0., -0.673, 0.51, "", "", "", "", "", "", "", "", "", "", "", "", "", "", 
  "", "", "", "", "", "", "", "", "", "", "", "", 62.04, 5.518092*^6, 15.405, 
  19., 3.402, 2.063, 4881.406, 37., 344.094, 7.2, 1.7, 52.3, 47.964, "", 
  64.57, 0.574}, {"COG", "Africa", "Congo", "2020-09-16", 4934., 0., 6.143, 
  88., 0., -3.714, 894.15, 0., 1.113, 15.948, 0., -0.673, 0.51, "", "", "", 
  "", "", "", "", "", "", "", "", "", "", "", "", "", "", "", "", "", "", "", 
  "", "", "", "", 62.04, 5.518092*^6, 15.405, 19., 3.402, 2.063, 4881.406, 
  37., 344.094, 7.2, 1.7, 52.3, 47.964, "", 64.57, 0.574}, 
 {"COG", "Africa", "Congo", "2020-09-17", 4934., 0., 6.143, 88., 0., 0.714, 
  894.15, 0., 1.113, 15.948, 0., 0.129, 0.51, "", "", "", "", "", "", "", "", 
  "", "", "", "", "", "", "", "", "", "", "", "", "", "", "", "", "", "", 
  62.04, 5.518092*^6, 15.405, 19., 3.402, 2.063, 4881.406, 37., 344.094, 7.2, 
  1.7, 52.3, 47.964, "", 64.57, 0.574}, {"COG", "Africa", "Congo", 
  "2020-09-18", 4980., 46., 7.429, 89., 1., 0.143, 902.486, 8.336, 1.346, 
  16.129, 0.181, 0.026, 0.51, "", "", "", "", "", "", "", "", "", "", "", "", 
  "", "", "", "", "", "", "", "", "", "", "", "", "", "", 62.04, 5.518092*^6, 
  15.405, 19., 3.402, 2.063, 4881.406, 37., 344.094, 7.2, 1.7, 52.3, 47.964, 
  "", 64.57, 0.574}, {"COG", "Africa", "Congo", "2020-09-19", 4986., 6., 
  8.286, 89., 0., 0.143, 903.573, 1.087, 1.502, 16.129, 0., 0.026, 0.51, "", 
  "", "", "", "", "", "", "", "", "", "", "", "", "", "", "", "", "", "", "", 
  "", "", "", "", "", "", 62.04, 5.518092*^6, 15.405, 19., 3.402, 2.063, 
  4881.406, 37., 344.094, 7.2, 1.7, 52.3, 47.964, "", 64.57, 0.574}, 
 {"COG", "Africa", "Congo", "2020-09-20", 4986., 0., 8.286, 89., 0., 0.143, 
  903.573, 0., 1.502, 16.129, 0., 0.026, 0.51, "", "", "", "", "", "", "", 
  "", "", "", "", "", "", "", "", "", "", "", "", "", "", "", "", "", "", "", 
  62.04, 5.518092*^6, 15.405, 19., 3.402, 2.063, 4881.406, 37., 344.094, 7.2, 
  1.7, 52.3, 47.964, "", 64.57, 0.574}, {"COG", "Africa", "Congo", 
  "2020-09-21", 5002., 16., 9.714, 89., 0., 0.143, 906.473, 2.9, 1.76, 
  16.129, 0., 0.026, 0.51, "", "", "", "", "", "", "", "", "", "", "", "", 
  "", "", "", "", "", "", "", "", "", "", "", "", "", "", 62.04, 5.518092*^6, 
  15.405, 19., 3.402, 2.063, 4881.406, 37., 344.094, 7.2, 1.7, 52.3, 47.964, 
  "", 64.57, 0.574}, {"COG", "Africa", "Congo", "2020-09-22", 5002., 0., 
  9.714, 89., 0., 0.143, 906.473, 0., 1.76, 16.129, 0., 0.026, 0.51, "", "", 
  "", "", "", "", "", "", "", "", "", "", "", "", "", "", "", "", "", "", "", 
  "", "", "", "", "", 62.04, 5.518092*^6, 15.405, 19., 3.402, 2.063, 
  4881.406, 37., 344.094, 7.2, 1.7, 52.3, 47.964, "", 64.57, 0.574}, 
 {"COG", "Africa", "Congo", "2020-09-23", 5005., 3., 10.143, 89., 0., 0.143, 
  907.016, 0.544, 1.838, 16.129, 0., 0.026, 0.51, "", "", "", "", "", "", "", 
  "", "", "", "", "", "", "", "", "", "", "", "", "", "", "", "", "", "", "", 
  62.04, 5.518092*^6, 15.405, 19., 3.402, 2.063, 4881.406, 37., 344.094, 7.2, 
  1.7, 52.3, 47.964, "", 64.57, 0.574}, {"COG", "Africa", "Congo", 
  "2020-09-24", 5005., 0., 10.143, 89., 0., 0.143, 907.016, 0., 1.838, 
  16.129, 0., 0.026, 0.51, "", "", "", "", "", "", "", "", "", "", "", "", 
  "", "", "", "", "", "", "", "", "", "", "", "", "", "", 62.04, 5.518092*^6, 
  15.405, 19., 3.402, 2.063, 4881.406, 37., 344.094, 7.2, 1.7, 52.3, 47.964, 
  "", 64.57, 0.574}, {"COG", "Africa", "Congo", "2020-09-25", 5005., 0., 
  3.571, 89., 0., 0., 907.016, 0., 0.647, 16.129, 0., 0., 0.51, "", "", "", 
  "", "", "", "", "", "", "", "", "", "", "", "", "", "", "", "", "", "", "", 
  "", "", "", "", 62.04, 5.518092*^6, 15.405, 19., 3.402, 2.063, 4881.406, 
  37., 344.094, 7.2, 1.7, 52.3, 47.964, "", 64.57, 0.574}, 
 {"COG", "Africa", "Congo", "2020-09-26", 5005., 0., 2.714, 89., 0., 0., 
  907.016, 0., 0.492, 16.129, 0., 0., 0.51, "", "", "", "", "", "", "", "", 
  "", "", "", "", "", "", "", "", "", "", "", "", "", "", "", "", "", "", 
  62.04, 5.518092*^6, 15.405, 19., 3.402, 2.063, 4881.406, 37., 344.094, 7.2, 
  1.7, 52.3, 47.964, "", 64.57, 0.574}, {"COG", "Africa", "Congo", 
  "2020-09-27", 5008., 3., 3.143, 89., 0., 0., 907.56, 0.544, 0.57, 16.129, 
  0., 0., 0.51, "", "", "", "", "", "", "", "", "", "", "", "", "", "", "", 
  "", "", "", "", "", "", "", "", "", "", "", 62.04, 5.518092*^6, 15.405, 
  19., 3.402, 2.063, 4881.406, 37., 344.094, 7.2, 1.7, 52.3, 47.964, "", 
  64.57, 0.574}, {"COG", "Africa", "Congo", "2020-09-28", 5008., 0., 0.857, 
  89., 0., 0., 907.56, 0., 0.155, 16.129, 0., 0., 0.51, "", "", "", "", "", 
  "", "", "", "", "", "", "", "", "", "", "", "", "", "", "", "", "", "", "", 
  "", "", 56.48, 5.518092*^6, 15.405, 19., 3.402, 2.063, 4881.406, 37., 
  344.094, 7.2, 1.7, 52.3, 47.964, "", 64.57, 0.574}, 
 {"COG", "Africa", "Congo", "2020-09-29", 5008., 0., 0.857, 89., 0., 0., 
  907.56, 0., 0.155, 16.129, 0., 0., 0.51, "", "", "", "", "", "", "", "", 
  "", "", "", "", "", "", "", "", "", "", "", "", "", "", "", "", "", "", 
  56.48, 5.518092*^6, 15.405, 19., 3.402, 2.063, 4881.406, 37., 344.094, 7.2, 
  1.7, 52.3, 47.964, "", 64.57, 0.574}, {"COG", "Africa", "Congo", 
  "2020-09-30", 5089., 81., 12., 89., 0., 0., 922.239, 14.679, 2.175, 16.129, 
  0., 0., 0.51, "", "", "", "", "", "", "", "", "", "", "", "", "", "", "", 
  "", "", "", "", "", "", "", "", "", "", "", 56.48, 5.518092*^6, 15.405, 
  19., 3.402, 2.063, 4881.406, 37., 344.094, 7.2, 1.7, 52.3, 47.964, "", 
  64.57, 0.574}, {"COG", "Africa", "Congo", "2020-10-01", 5089., 0., 12., 
  89., 0., 0., 922.239, 0., 2.175, 16.129, 0., 0., 0.52, "", "", "", "", "", 
  "", "", "", "", "", "", "", "", "", "", "", "", "", "", "", "", "", "", "", 
  "", "", 56.48, 5.518092*^6, 15.405, 19., 3.402, 2.063, 4881.406, 37., 
  344.094, 7.2, 1.7, 52.3, 47.964, "", 64.57, 0.574}, 
 {"COG", "Africa", "Congo", "2020-10-02", 5089., 0., 12., 89., 0., 0., 
  922.239, 0., 2.175, 16.129, 0., 0., 0.52, "", "", "", "", "", "", "", "", 
  "", "", "", "", "", "", "", "", "", "", "", "", "", "", "", "", "", "", 
  56.48, 5.518092*^6, 15.405, 19., 3.402, 2.063, 4881.406, 37., 344.094, 7.2, 
  1.7, 52.3, 47.964, "", 64.57, 0.574}, {"COG", "Africa", "Congo", 
  "2020-10-03", 5089., 0., 12., 89., 0., 0., 922.239, 0., 2.175, 16.129, 0., 
  0., 0.52, "", "", "", "", "", "", "", "", "", "", "", "", "", "", "", "", 
  "", "", "", "", "", "", "", "", "", "", 56.48, 5.518092*^6, 15.405, 19., 
  3.402, 2.063, 4881.406, 37., 344.094, 7.2, 1.7, 52.3, 47.964, "", 64.57, 
  0.574}, {"COG", "Africa", "Congo", "2020-10-04", 5089., 0., 11.571, 89., 
  0., 0., 922.239, 0., 2.097, 16.129, 0., 0., 0.52, "", "", "", "", "", "", 
  "", "", "", "", "", "", "", "", "", "", "", "", "", "", "", "", "", "", "", 
  "", 56.48, 5.518092*^6, 15.405, 19., 3.402, 2.063, 4881.406, 37., 344.094, 
  7.2, 1.7, 52.3, 47.964, "", 64.57, 0.574}, {"COG", "Africa", "Congo", 
  "2020-10-05", 5089., 0., 11.571, 89., 0., 0., 922.239, 0., 2.097, 16.129, 
  0., 0., 0.53, "", "", "", "", "", "", "", "", "", "", "", "", "", "", "", 
  "", "", "", "", "", "", "", "", "", "", "", 56.48, 5.518092*^6, 15.405, 
  19., 3.402, 2.063, 4881.406, 37., 344.094, 7.2, 1.7, 52.3, 47.964, "", 
  64.57, 0.574}, {"COG", "Africa", "Congo", "2020-10-06", 5089., 0., 11.571, 
  89., 0., 0., 922.239, 0., 2.097, 16.129, 0., 0., 0.53, "", "", "", "", "", 
  "", "", "", "", "", "", "", "", "", "", "", "", "", "", "", "", "", "", "", 
  "", "", 56.48, 5.518092*^6, 15.405, 19., 3.402, 2.063, 4881.406, 37., 
  344.094, 7.2, 1.7, 52.3, 47.964, "", 64.57, 0.574}, 
 {"COG", "Africa", "Congo", "2020-10-07", 5089., 0., 0., 89., 0., 0., 
  922.239, 0., 0., 16.129, 0., 0., 0.53, "", "", "", "", "", "", "", "", "", 
  "", "", "", "", "", "", "", "", "", "", "", "", "", "", "", "", "", 56.48, 
  5.518092*^6, 15.405, 19., 3.402, 2.063, 4881.406, 37., 344.094, 7.2, 1.7, 
  52.3, 47.964, "", 64.57, 0.574}, {"COG", "Africa", "Congo", "2020-10-08", 
  5089., 0., 0., 89., 0., 0., 922.239, 0., 0., 16.129, 0., 0., 0.54, "", "", 
  "", "", "", "", "", "", "", "", "", "", "", "", "", "", "", "", "", "", "", 
  "", "", "", "", "", 56.48, 5.518092*^6, 15.405, 19., 3.402, 2.063, 
  4881.406, 37., 344.094, 7.2, 1.7, 52.3, 47.964, "", 64.57, 0.574}, 
 {"COG", "Africa", "Congo", "2020-10-09", 5118., 29., 4.143, 90., 1., 0.143, 
  927.495, 5.255, 0.751, 16.31, 0.181, 0.026, 0.54, "", "", "", "", "", "", 
  "", "", "", "", "", "", "", "", "", "", "", "", "", "", "", "", "", "", "", 
  "", 56.48, 5.518092*^6, 15.405, 19., 3.402, 2.063, 4881.406, 37., 344.094, 
  7.2, 1.7, 52.3, 47.964, "", 64.57, 0.574}, {"COG", "Africa", "Congo", 
  "2020-10-10", 5118., 0., 4.143, 90., 0., 0.143, 927.495, 0., 0.751, 16.31, 
  0., 0.026, 0.54, "", "", "", "", "", "", "", "", "", "", "", "", "", "", 
  "", "", "", "", "", "", "", "", "", "", "", "", 56.48, 5.518092*^6, 15.405, 
  19., 3.402, 2.063, 4881.406, 37., 344.094, 7.2, 1.7, 52.3, 47.964, "", 
  64.57, 0.574}, {"COG", "Africa", "Congo", "2020-10-11", 5118., 0., 4.143, 
  90., 0., 0.143, 927.495, 0., 0.751, 16.31, 0., 0.026, 0.54, "", "", "", "", 
  "", "", "", "", "", "", "", "", "", "", "", "", "", "", "", "", "", "", "", 
  "", "", "", 56.48, 5.518092*^6, 15.405, 19., 3.402, 2.063, 4881.406, 37., 
  344.094, 7.2, 1.7, 52.3, 47.964, "", 64.57, 0.574}, 
 {"COG", "Africa", "Congo", "2020-10-12", 5118., 0., 4.143, 90., 0., 0.143, 
  927.495, 0., 0.751, 16.31, 0., 0.026, 0.54, "", "", "", "", "", "", "", "", 
  "", "", "", "", "", "", "", "", "", "", "", "", "", "", "", "", "", "", 
  56.48, 5.518092*^6, 15.405, 19., 3.402, 2.063, 4881.406, 37., 344.094, 7.2, 
  1.7, 52.3, 47.964, "", 64.57, 0.574}, {"COG", "Africa", "Congo", 
  "2020-10-13", 5118., 0., 4.143, 90., 0., 0.143, 927.495, 0., 0.751, 16.31, 
  0., 0.026, 0.55, "", "", "", "", "", "", "", "", "", "", "", "", "", "", 
  "", "", "", "", "", "", "", "", "", "", "", "", 56.48, 5.518092*^6, 15.405, 
  19., 3.402, 2.063, 4881.406, 37., 344.094, 7.2, 1.7, 52.3, 47.964, "", 
  64.57, 0.574}, {"COG", "Africa", "Congo", "2020-10-14", 5156., 38., 9.571, 
  92., 2., 0.429, 934.381, 6.886, 1.735, 16.672, 0.362, 0.078, 0.55, "", "", 
  "", "", "", "", "", "", "", "", "", "", "", "", "", "", "", "", "", "", "", 
  "", "", "", "", "", 56.48, 5.518092*^6, 15.405, 19., 3.402, 2.063, 
  4881.406, 37., 344.094, 7.2, 1.7, 52.3, 47.964, "", 64.57, 0.574}, 
 {"COG", "Africa", "Congo", "2020-10-15", 5156., 0., 9.571, 92., 0., 0.429, 
  934.381, 0., 1.735, 16.672, 0., 0.078, 0.54, "", "", "", "", "", "", "", 
  "", "", "", "", "", "", "", "", "", "", "", "", "", "", "", "", "", "", "", 
  50.93, 5.518092*^6, 15.405, 19., 3.402, 2.063, 4881.406, 37., 344.094, 7.2, 
  1.7, 52.3, 47.964, "", 64.57, 0.574}, {"COG", "Africa", "Congo", 
  "2020-10-16", 5156., 0., 5.429, 92., 0., 0.286, 934.381, 0., 0.984, 16.672, 
  0., 0.052, 0.54, "", "", "", "", "", "", "", "", "", "", "", "", "", "", 
  "", "", "", "", "", "", "", "", "", "", "", "", 50.93, 5.518092*^6, 15.405, 
  19., 3.402, 2.063, 4881.406, 37., 344.094, 7.2, 1.7, 52.3, 47.964, "", 
  64.57, 0.574}, {"COG", "Africa", "Congo", "2020-10-17", 5156., 0., 5.429, 
  92., 0., 0.286, 934.381, 0., 0.984, 16.672, 0., 0.052, 0.54, "", "", "", 
  "", "", "", "", "", "", "", "", "", "", "", "", "", "", "", "", "", "", "", 
  "", "", "", "", 50.93, 5.518092*^6, 15.405, 19., 3.402, 2.063, 4881.406, 
  37., 344.094, 7.2, 1.7, 52.3, 47.964, "", 64.57, 0.574}, 
 {"COG", "Africa", "Congo", "2020-10-18", 5156., 0., 5.429, 92., 0., 0.286, 
  934.381, 0., 0.984, 16.672, 0., 0.052, 0.53, "", "", "", "", "", "", "", 
  "", "", "", "", "", "", "", "", "", "", "", "", "", "", "", "", "", "", "", 
  50.93, 5.518092*^6, 15.405, 19., 3.402, 2.063, 4881.406, 37., 344.094, 7.2, 
  1.7, 52.3, 47.964, "", 64.57, 0.574}, {"COG", "Africa", "Congo", 
  "2020-10-19", 5156., 0., 5.429, 92., 0., 0.286, 934.381, 0., 0.984, 16.672, 
  0., 0.052, 0.53, "", "", "", "", "", "", "", "", "", "", "", "", "", "", 
  "", "", "", "", "", "", "", "", "", "", "", "", 50.93, 5.518092*^6, 15.405, 
  19., 3.402, 2.063, 4881.406, 37., 344.094, 7.2, 1.7, 52.3, 47.964, "", 
  64.57, 0.574}, {"COG", "Africa", "Congo", "2020-10-20", 5156., 0., 5.429, 
  92., 0., 0.286, 934.381, 0., 0.984, 16.672, 0., 0.052, 0.53, "", "", "", 
  "", "", "", "", "", "", "", "", "", "", "", "", "", "", "", "", "", "", "", 
  "", "", "", "", 50.93, 5.518092*^6, 15.405, 19., 3.402, 2.063, 4881.406, 
  37., 344.094, 7.2, 1.7, 52.3, 47.964, "", 64.57, 0.574}, 
 {"COG", "Africa", "Congo", "2020-10-21", 5156., 0., 0., 92., 0., 0., 
  934.381, 0., 0., 16.672, 0., 0., 0.53, "", "", "", "", "", "", "", "", "", 
  "", "", "", "", "", "", "", "", "", "", "", "", "", "", "", "", "", 50.93, 
  5.518092*^6, 15.405, 19., 3.402, 2.063, 4881.406, 37., 344.094, 7.2, 1.7, 
  52.3, 47.964, "", 64.57, 0.574}, {"COG", "Africa", "Congo", "2020-10-22", 
  5156., 0., 0., 92., 0., 0., 934.381, 0., 0., 16.672, 0., 0., 0.53, "", "", 
  "", "", "", "", "", "", "", "", "", "", "", "", "", "", "", "", "", "", "", 
  "", "", "", "", "", 47.22, 5.518092*^6, 15.405, 19., 3.402, 2.063, 
  4881.406, 37., 344.094, 7.2, 1.7, 52.3, 47.964, "", 64.57, 0.574}, 
 {"COG", "Africa", "Congo", "2020-10-23", 5156., 0., 0., 92., 0., 0., 
  934.381, 0., 0., 16.672, 0., 0., 0.52, "", "", "", "", "", "", "", "", "", 
  "", "", "", "", "", "", "", "", "", "", "", "", "", "", "", "", "", 47.22, 
  5.518092*^6, 15.405, 19., 3.402, 2.063, 4881.406, 37., 344.094, 7.2, 1.7, 
  52.3, 47.964, "", 64.57, 0.574}, {"COG", "Africa", "Congo", "2020-10-24", 
  5253., 97., 13.857, 92., 0., 0., 951.959, 17.579, 2.511, 16.672, 0., 0., 
  0.52, "", "", "", "", "", "", "", "", "", "", "", "", "", "", "", "", "", 
  "", "", "", "", "", "", "", "", "", 47.22, 5.518092*^6, 15.405, 19., 3.402, 
  2.063, 4881.406, 37., 344.094, 7.2, 1.7, 52.3, 47.964, "", 64.57, 0.574}, 
 {"COG", "Africa", "Congo", "2020-10-25", 5253., 0., 13.857, 92., 0., 0., 
  951.959, 0., 2.511, 16.672, 0., 0., 0.52, "", "", "", "", "", "", "", "", 
  "", "", "", "", "", "", "", "", "", "", "", "", "", "", "", "", "", "", 
  47.22, 5.518092*^6, 15.405, 19., 3.402, 2.063, 4881.406, 37., 344.094, 7.2, 
  1.7, 52.3, 47.964, "", 64.57, 0.574}, {"COG", "Africa", "Congo", 
  "2020-10-26", 5253., 0., 13.857, 92., 0., 0., 951.959, 0., 2.511, 16.672, 
  0., 0., 0.52, "", "", "", "", "", "", "", "", "", "", "", "", "", "", "", 
  "", "", "", "", "", "", "", "", "", "", "", 47.22, 5.518092*^6, 15.405, 
  19., 3.402, 2.063, 4881.406, 37., 344.094, 7.2, 1.7, 52.3, 47.964, "", 
  64.57, 0.574}, {"COG", "Africa", "Congo", "2020-10-27", 5253., 0., 13.857, 
  92., 0., 0., 951.959, 0., 2.511, 16.672, 0., 0., 0.52, "", "", "", "", "", 
  "", "", "", "", "", "", "", "", "", "", "", "", "", "", "", "", "", "", "", 
  "", "", 47.22, 5.518092*^6, 15.405, 19., 3.402, 2.063, 4881.406, 37., 
  344.094, 7.2, 1.7, 52.3, 47.964, "", 64.57, 0.574}, 
 {"COG", "Africa", "Congo", "2020-10-28", 5253., 0., 13.857, 92., 0., 0., 
  951.959, 0., 2.511, 16.672, 0., 0., 0.53, "", "", "", "", "", "", "", "", 
  "", "", "", "", "", "", "", "", "", "", "", "", "", "", "", "", "", "", 
  47.22, 5.518092*^6, 15.405, 19., 3.402, 2.063, 4881.406, 37., 344.094, 7.2, 
  1.7, 52.3, 47.964, "", 64.57, 0.574}, {"COG", "Africa", "Congo", 
  "2020-10-29", 5290., 37., 19.143, 92., 0., 0., 958.665, 6.705, 3.469, 
  16.672, 0., 0., 0.53, "", "", "", "", "", "", "", "", "", "", "", "", "", 
  "", "", "", "", "", "", "", "", "", "", "", "", "", 47.22, 5.518092*^6, 
  15.405, 19., 3.402, 2.063, 4881.406, 37., 344.094, 7.2, 1.7, 52.3, 47.964, 
  "", 64.57, 0.574}, {"COG", "Africa", "Congo", "2020-10-30", 5290., 0., 
  19.143, 92., 0., 0., 958.665, 0., 3.469, 16.672, 0., 0., 0.53, "", "", "", 
  "", "", "", "", "", "", "", "", "", "", "", "", "", "", "", "", "", "", "", 
  "", "", "", "", 47.22, 5.518092*^6, 15.405, 19., 3.402, 2.063, 4881.406, 
  37., 344.094, 7.2, 1.7, 52.3, 47.964, "", 64.57, 0.574}, 
 {"COG", "Africa", "Congo", "2020-10-31", 5290., 0., 5.286, 92., 0., 0., 
  958.665, 0., 0.958, 16.672, 0., 0., 0.53, "", "", "", "", "", "", "", "", 
  "", "", "", "", "", "", "", "", "", "", "", "", "", "", "", "", "", "", 
  47.22, 5.518092*^6, 15.405, 19., 3.402, 2.063, 4881.406, 37., 344.094, 7.2, 
  1.7, 52.3, 47.964, "", 64.57, 0.574}, {"COG", "Africa", "Congo", 
  "2020-11-01", 5290., 0., 5.286, 92., 0., 0., 958.665, 0., 0.958, 16.672, 
  0., 0., 0.53, "", "", "", "", "", "", "", "", "", "", "", "", "", "", "", 
  "", "", "", "", "", "", "", "", "", "", "", 47.22, 5.518092*^6, 15.405, 
  19., 3.402, 2.063, 4881.406, 37., 344.094, 7.2, 1.7, 52.3, 47.964, "", 
  64.57, 0.574}, {"COG", "Africa", "Congo", "2020-11-02", 5290., 0., 5.286, 
  92., 0., 0., 958.665, 0., 0.958, 16.672, 0., 0., 0.52, "", "", "", "", "", 
  "", "", "", "", "", "", "", "", "", "", "", "", "", "", "", "", "", "", "", 
  "", "", 47.22, 5.518092*^6, 15.405, 19., 3.402, 2.063, 4881.406, 37., 
  344.094, 7.2, 1.7, 52.3, 47.964, "", 64.57, 0.574}, 
 {"COG", "Africa", "Congo", "2020-11-03", 5348., 58., 13.571, 92., 0., 0., 
  969.176, 10.511, 2.459, 16.672, 0., 0., 0.53, "", "", "", "", "", "", "", 
  "", "", "", "", "", "", "", "", "", "", "", "", "", "", "", "", "", "", "", 
  47.22, 5.518092*^6, 15.405, 19., 3.402, 2.063, 4881.406, 37., 344.094, 7.2, 
  1.7, 52.3, 47.964, "", 64.57, 0.574}, {"COG", "Africa", "Congo", 
  "2020-11-04", 5348., 0., 13.571, 92., 0., 0., 969.176, 0., 2.459, 16.672, 
  0., 0., 0.52, "", "", "", "", "", "", "", "", "", "", "", "", "", "", "", 
  "", "", "", "", "", "", "", "", "", "", "", 47.22, 5.518092*^6, 15.405, 
  19., 3.402, 2.063, 4881.406, 37., 344.094, 7.2, 1.7, 52.3, 47.964, "", 
  64.57, 0.574}, {"COG", "Africa", "Congo", "2020-11-05", 5348., 0., 8.286, 
  92., 0., 0., 969.176, 0., 1.502, 16.672, 0., 0., 0.51, "", "", "", "", "", 
  "", "", "", "", "", "", "", "", "", "", "", "", "", "", "", "", "", "", "", 
  "", "", 47.22, 5.518092*^6, 15.405, 19., 3.402, 2.063, 4881.406, 37., 
  344.094, 7.2, 1.7, 52.3, 47.964, "", 64.57, 0.574}, 
 {"COG", "Africa", "Congo", "2020-11-06", 5379., 31., 12.714, 92., 0., 0., 
  974.793, 5.618, 2.304, 16.672, 0., 0., 0.51, "", "", "", "", "", "", "", 
  "", "", "", "", "", "", "", "", "", "", "", "", "", "", "", "", "", "", "", 
  47.22, 5.518092*^6, 15.405, 19., 3.402, 2.063, 4881.406, 37., 344.094, 7.2, 
  1.7, 52.3, 47.964, "", 64.57, 0.574}, {"COG", "Africa", "Congo", 
  "2020-11-07", 5379., 0., 12.714, 92., 0., 0., 974.793, 0., 2.304, 16.672, 
  0., 0., 0.5, "", "", "", "", "", "", "", "", "", "", "", "", "", "", "", 
  "", "", "", "", "", "", "", "", "", "", "", 47.22, 5.518092*^6, 15.405, 
  19., 3.402, 2.063, 4881.406, 37., 344.094, 7.2, 1.7, 52.3, 47.964, "", 
  64.57, 0.574}, {"COG", "Africa", "Congo", "2020-11-08", 5379., 0., 12.714, 
  92., 0., 0., 974.793, 0., 2.304, 16.672, 0., 0., 0.5, "", "", "", "", "", 
  "", "", "", "", "", "", "", "", "", "", "", "", "", "", "", "", "", "", "", 
  "", "", 47.22, 5.518092*^6, 15.405, 19., 3.402, 2.063, 4881.406, 37., 
  344.094, 7.2, 1.7, 52.3, 47.964, "", 64.57, 0.574}, 
 {"COG", "Africa", "Congo", "2020-11-09", 5379., 0., 12.714, 92., 0., 0., 
  974.793, 0., 2.304, 16.672, 0., 0., 0.49, "", "", "", "", "", "", "", "", 
  "", "", "", "", "", "", "", "", "", "", "", "", "", "", "", "", "", "", 
  47.22, 5.518092*^6, 15.405, 19., 3.402, 2.063, 4881.406, 37., 344.094, 7.2, 
  1.7, 52.3, 47.964, "", 64.57, 0.574}, {"COG", "Africa", "Congo", 
  "2020-11-10", 5379., 0., 4.429, 92., 0., 0., 974.793, 0., 0.803, 16.672, 
  0., 0., 0.48, "", "", "", "", "", "", "", "", "", "", "", "", "", "", "", 
  "", "", "", "", "", "", "", "", "", "", "", 47.22, 5.518092*^6, 15.405, 
  19., 3.402, 2.063, 4881.406, 37., 344.094, 7.2, 1.7, 52.3, 47.964, "", 
  64.57, 0.574}, {"COG", "Africa", "Congo", "2020-11-11", 5379., 0., 4.429, 
  92., 0., 0., 974.793, 0., 0.803, 16.672, 0., 0., 0.48, "", "", "", "", "", 
  "", "", "", "", "", "", "", "", "", "", "", "", "", "", "", "", "", "", "", 
  "", "", 47.22, 5.518092*^6, 15.405, 19., 3.402, 2.063, 4881.406, 37., 
  344.094, 7.2, 1.7, 52.3, 47.964, "", 64.57, 0.574}, 
 {"COG", "Africa", "Congo", "2020-11-12", 5379., 0., 4.429, 92., 0., 0., 
  974.793, 0., 0.803, 16.672, 0., 0., 0.47, "", "", "", "", "", "", "", "", 
  "", "", "", "", "", "", "", "", "", "", "", "", "", "", "", "", "", "", 
  47.22, 5.518092*^6, 15.405, 19., 3.402, 2.063, 4881.406, 37., 344.094, 7.2, 
  1.7, 52.3, 47.964, "", 64.57, 0.574}, {"COG", "Africa", "Congo", 
  "2020-11-13", 5515., 136., 19.429, 92., 0., 0., 999.44, 24.646, 3.521, 
  16.672, 0., 0., 0.47, "", "", "", "", "", "", "", "", "", "", "", "", "", 
  "", "", "", "", "", "", "", "", "", "", "", "", "", 47.22, 5.518092*^6, 
  15.405, 19., 3.402, 2.063, 4881.406, 37., 344.094, 7.2, 1.7, 52.3, 47.964, 
  "", 64.57, 0.574}, {"COG", "Africa", "Congo", "2020-11-14", 5515., 0., 
  19.429, 92., 0., 0., 999.44, 0., 3.521, 16.672, 0., 0., 0.46, "", "", "", 
  "", "", "", "", "", "", "", "", "", "", "", "", "", "", "", "", "", "", "", 
  "", "", "", "", 47.22, 5.518092*^6, 15.405, 19., 3.402, 2.063, 4881.406, 
  37., 344.094, 7.2, 1.7, 52.3, 47.964, "", 64.57, 0.574}, 
 {"COG", "Africa", "Congo", "2020-11-15", 5515., 0., 19.429, 92., 0., 0., 
  999.44, 0., 3.521, 16.672, 0., 0., 0.46, "", "", "", "", "", "", "", "", 
  "", "", "", "", "", "", "", "", "", "", "", "", "", "", "", "", "", "", 
  47.22, 5.518092*^6, 15.405, 19., 3.402, 2.063, 4881.406, 37., 344.094, 7.2, 
  1.7, 52.3, 47.964, "", 64.57, 0.574}, {"COG", "Africa", "Congo", 
  "2020-11-16", 5515., 0., 19.429, 92., 0., 0., 999.44, 0., 3.521, 16.672, 
  0., 0., 0.45, "", "", "", "", "", "", "", "", "", "", "", "", "", "", "", 
  "", "", "", "", "", "", "", "", "", "", "", 44.44, 5.518092*^6, 15.405, 
  19., 3.402, 2.063, 4881.406, 37., 344.094, 7.2, 1.7, 52.3, 47.964, "", 
  64.57, 0.574}, {"COG", "Africa", "Congo", "2020-11-17", 5515., 0., 19.429, 
  92., 0., 0., 999.44, 0., 3.521, 16.672, 0., 0., 0.45, "", "", "", "", "", 
  "", "", "", "", "", "", "", "", "", "", "", "", "", "", "", "", "", "", "", 
  "", "", 44.44, 5.518092*^6, 15.405, 19., 3.402, 2.063, 4881.406, 37., 
  344.094, 7.2, 1.7, 52.3, 47.964, "", 64.57, 0.574}, 
 {"COG", "Africa", "Congo", "2020-11-18", 5515., 0., 19.429, 92., 0., 0., 
  999.44, 0., 3.521, 16.672, 0., 0., 0.45, "", "", "", "", "", "", "", "", 
  "", "", "", "", "", "", "", "", "", "", "", "", "", "", "", "", "", "", 
  44.44, 5.518092*^6, 15.405, 19., 3.402, 2.063, 4881.406, 37., 344.094, 7.2, 
  1.7, 52.3, 47.964, "", 64.57, 0.574}, {"COG", "Africa", "Congo", 
  "2020-11-19", 5632., 117., 36.143, 93., 1., 0.143, 1020.643, 21.203, 6.55, 
  16.854, 0.181, 0.026, 0.44, "", "", "", "", "", "", "", "", "", "", "", "", 
  "", "", "", "", "", "", "", "", "", "", "", "", "", "", 44.44, 5.518092*^6, 
  15.405, 19., 3.402, 2.063, 4881.406, 37., 344.094, 7.2, 1.7, 52.3, 47.964, 
  "", 64.57, 0.574}, {"COG", "Africa", "Congo", "2020-11-20", 5632., 0., 
  16.714, 93., 0., 0.143, 1020.643, 0., 3.029, 16.854, 0., 0.026, 0.44, "", 
  "", "", "", "", "", "", "", "", "", "", "", "", "", "", "", "", "", "", "", 
  "", "", "", "", "", "", 44.44, 5.518092*^6, 15.405, 19., 3.402, 2.063, 
  4881.406, 37., 344.094, 7.2, 1.7, 52.3, 47.964, "", 64.57, 0.574}, 
 {"COG", "Africa", "Congo", "2020-11-21", 5632., 0., 16.714, 93., 0., 0.143, 
  1020.643, 0., 3.029, 16.854, 0., 0.026, 0.44, "", "", "", "", "", "", "", 
  "", "", "", "", "", "", "", "", "", "", "", "", "", "", "", "", "", "", "", 
  44.44, 5.518092*^6, 15.405, 19., 3.402, 2.063, 4881.406, 37., 344.094, 7.2, 
  1.7, 52.3, 47.964, "", 64.57, 0.574}, {"COG", "Africa", "Congo", 
  "2020-11-22", 5632., 0., 16.714, 93., 0., 0.143, 1020.643, 0., 3.029, 
  16.854, 0., 0.026, 0.44, "", "", "", "", "", "", "", "", "", "", "", "", 
  "", "", "", "", "", "", "", "", "", "", "", "", "", "", 44.44, 5.518092*^6, 
  15.405, 19., 3.402, 2.063, 4881.406, 37., 344.094, 7.2, 1.7, 52.3, 47.964, 
  "", 64.57, 0.574}, {"COG", "Africa", "Congo", "2020-11-23", 5632., 0., 
  16.714, 93., 0., 0.143, 1020.643, 0., 3.029, 16.854, 0., 0.026, 0.43, "", 
  "", "", "", "", "", "", "", "", "", "", "", "", "", "", "", "", "", "", "", 
  "", "", "", "", "", "", 43.52, 5.518092*^6, 15.405, 19., 3.402, 2.063, 
  4881.406, 37., 344.094, 7.2, 1.7, 52.3, 47.964, "", 64.57, 0.574}, 
 {"COG", "Africa", "Congo", "2020-11-24", 5632., 0., 16.714, 93., 0., 0.143, 
  1020.643, 0., 3.029, 16.854, 0., 0.026, 0.43, "", "", "", "", "", "", "", 
  "", "", "", "", "", "", "", "", "", "", "", "", "", "", "", "", "", "", "", 
  43.52, 5.518092*^6, 15.405, 19., 3.402, 2.063, 4881.406, 37., 344.094, 7.2, 
  1.7, 52.3, 47.964, "", 64.57, 0.574}, {"COG", "Africa", "Congo", 
  "2020-11-25", 5632., 0., 16.714, 93., 0., 0.143, 1020.643, 0., 3.029, 
  16.854, 0., 0.026, 0.43, "", "", "", "", "", "", "", "", "", "", "", "", 
  "", "", "", "", "", "", "", "", "", "", "", "", "", "", 43.52, 5.518092*^6, 
  15.405, 19., 3.402, 2.063, 4881.406, 37., 344.094, 7.2, 1.7, 52.3, 47.964, 
  "", 64.57, 0.574}, {"COG", "Africa", "Congo", "2020-11-26", 5632., 0., 0., 
  93., 0., 0., 1020.643, 0., 0., 16.854, 0., 0., 0.43, "", "", "", "", "", 
  "", "", "", "", "", "", "", "", "", "", "", "", "", "", "", "", "", "", "", 
  "", "", 43.52, 5.518092*^6, 15.405, 19., 3.402, 2.063, 4881.406, 37., 
  344.094, 7.2, 1.7, 52.3, 47.964, "", 64.57, 0.574}, 
 {"COG", "Africa", "Congo", "2020-11-27", 5774., 142., 20.286, 94., 1., 
  0.143, 1046.376, 25.734, 3.676, 17.035, 0.181, 0.026, 0.43, "", "", "", "", 
  "", "", "", "", "", "", "", "", "", "", "", "", "", "", "", "", "", "", "", 
  "", "", "", 43.52, 5.518092*^6, 15.405, 19., 3.402, 2.063, 4881.406, 37., 
  344.094, 7.2, 1.7, 52.3, 47.964, "", 64.57, 0.574}, 
 {"COG", "Africa", "Congo", "2020-11-28", 5774., 0., 20.286, 94., 0., 0.143, 
  1046.376, 0., 3.676, 17.035, 0., 0.026, 0.43, "", "", "", "", "", "", "", 
  "", "", "", "", "", "", "", "", "", "", "", "", "", "", "", "", "", "", "", 
  43.52, 5.518092*^6, 15.405, 19., 3.402, 2.063, 4881.406, 37., 344.094, 7.2, 
  1.7, 52.3, 47.964, "", 64.57, 0.574}, {"COG", "Africa", "Congo", 
  "2020-11-29", 5774., 0., 20.286, 94., 0., 0.143, 1046.376, 0., 3.676, 
  17.035, 0., 0.026, 0.43, "", "", "", "", "", "", "", "", "", "", "", "", 
  "", "", "", "", "", "", "", "", "", "", "", "", "", "", 43.52, 5.518092*^6, 
  15.405, 19., 3.402, 2.063, 4881.406, 37., 344.094, 7.2, 1.7, 52.3, 47.964, 
  "", 64.57, 0.574}, {"COG", "Africa", "Congo", "2020-11-30", 5774., 0., 
  20.286, 94., 0., 0.143, 1046.376, 0., 3.676, 17.035, 0., 0.026, 0.43, "", 
  "", "", "", "", "", "", "", "", "", "", "", "", "", "", "", "", "", "", "", 
  "", "", "", "", "", "", 43.52, 5.518092*^6, 15.405, 19., 3.402, 2.063, 
  4881.406, 37., 344.094, 7.2, 1.7, 52.3, 47.964, "", 64.57, 0.574}, 
 {"COG", "Africa", "Congo", "2020-12-01", 5774., 0., 20.286, 94., 0., 0.143, 
  1046.376, 0., 3.676, 17.035, 0., 0.026, 0.43, "", "", "", "", "", "", "", 
  "", "", "", "", "", "", "", "", "", "", "", "", "", "", "", "", "", "", "", 
  43.52, 5.518092*^6, 15.405, 19., 3.402, 2.063, 4881.406, 37., 344.094, 7.2, 
  1.7, 52.3, 47.964, "", 64.57, 0.574}, {"COG", "Africa", "Congo", 
  "2020-12-02", 5774., 0., 20.286, 94., 0., 0.143, 1046.376, 0., 3.676, 
  17.035, 0., 0.026, 0.43, "", "", "", "", "", "", "", "", "", "", "", "", 
  "", "", "", "", "", "", "", "", "", "", "", "", "", "", 43.52, 5.518092*^6, 
  15.405, 19., 3.402, 2.063, 4881.406, 37., 344.094, 7.2, 1.7, 52.3, 47.964, 
  "", 64.57, 0.574}, {"COG", "Africa", "Congo", "2020-12-03", 5774., 0., 
  20.286, 94., 0., 0.143, 1046.376, 0., 3.676, 17.035, 0., 0.026, 0.43, "", 
  "", "", "", "", "", "", "", "", "", "", "", "", "", "", "", "", "", "", "", 
  "", "", "", "", "", "", 43.52, 5.518092*^6, 15.405, 19., 3.402, 2.063, 
  4881.406, 37., 344.094, 7.2, 1.7, 52.3, 47.964, "", 64.57, 0.574}, 
 {"COG", "Africa", "Congo", "2020-12-04", 5774., 0., 0., 94., 0., 0., 
  1046.376, 0., 0., 17.035, 0., 0., 0.43, "", "", "", "", "", "", "", "", "", 
  "", "", "", "", "", "", "", "", "", "", "", "", "", "", "", "", "", 43.52, 
  5.518092*^6, 15.405, 19., 3.402, 2.063, 4881.406, 37., 344.094, 7.2, 1.7, 
  52.3, 47.964, "", 64.57, 0.574}, {"COG", "Africa", "Congo", "2020-12-05", 
  5774., 0., 0., 94., 0., 0., 1046.376, 0., 0., 17.035, 0., 0., 0.43, "", "", 
  "", "", "", "", "", "", "", "", "", "", "", "", "", "", "", "", "", "", "", 
  "", "", "", "", "", 43.52, 5.518092*^6, 15.405, 19., 3.402, 2.063, 
  4881.406, 37., 344.094, 7.2, 1.7, 52.3, 47.964, "", 64.57, 0.574}, 
 {"COG", "Africa", "Congo", "2020-12-06", 5774., 0., 0., 94., 0., 0., 
  1046.376, 0., 0., 17.035, 0., 0., 0.43, "", "", "", "", "", "", "", "", "", 
  "", "", "", "", "", "", "", "", "", "", "", "", "", "", "", "", "", 43.52, 
  5.518092*^6, 15.405, 19., 3.402, 2.063, 4881.406, 37., 344.094, 7.2, 1.7, 
  52.3, 47.964, "", 64.57, 0.574}, {"COG", "Africa", "Congo", "2020-12-07", 
  5774., 0., 0., 94., 0., 0., 1046.376, 0., 0., 17.035, 0., 0., 0.43, "", "", 
  "", "", "", "", "", "", "", "", "", "", "", "", "", "", "", "", "", "", "", 
  "", "", "", "", "", 43.52, 5.518092*^6, 15.405, 19., 3.402, 2.063, 
  4881.406, 37., 344.094, 7.2, 1.7, 52.3, 47.964, "", 64.57, 0.574}, 
 {"COG", "Africa", "Congo", "2020-12-08", 5774., 0., 0., 94., 0., 0., 
  1046.376, 0., 0., 17.035, 0., 0., 0.43, "", "", "", "", "", "", "", "", "", 
  "", "", "", "", "", "", "", "", "", "", "", "", "", "", "", "", "", 43.52, 
  5.518092*^6, 15.405, 19., 3.402, 2.063, 4881.406, 37., 344.094, 7.2, 1.7, 
  52.3, 47.964, "", 64.57, 0.574}, {"COG", "Africa", "Congo", "2020-12-09", 
  6049., 275., 39.286, 99., 5., 0.714, 1096.212, 49.836, 7.119, 17.941, 
  0.906, 0.129, 0.44, "", "", "", "", "", "", "", "", "", "", "", "", "", "", 
  "", "", "", "", "", "", "", "", "", "", "", "", 43.52, 5.518092*^6, 15.405, 
  19., 3.402, 2.063, 4881.406, 37., 344.094, 7.2, 1.7, 52.3, 47.964, "", 
  64.57, 0.574}, {"COG", "Africa", "Congo", "2020-12-10", 6049., 0., 39.286, 
  99., 0., 0.714, 1096.212, 0., 7.119, 17.941, 0., 0.129, 0.44, "", "", "", 
  "", "", "", "", "", "", "", "", "", "", "", "", "", "", "", "", "", "", "", 
  "", "", "", "", 43.52, 5.518092*^6, 15.405, 19., 3.402, 2.063, 4881.406, 
  37., 344.094, 7.2, 1.7, 52.3, 47.964, "", 64.57, 0.574}, 
 {"COG", "Africa", "Congo", "2020-12-11", 6049., 0., 39.286, 99., 0., 0.714, 
  1096.212, 0., 7.119, 17.941, 0., 0.129, 0.44, "", "", "", "", "", "", "", 
  "", "", "", "", "", "", "", "", "", "", "", "", "", "", "", "", "", "", "", 
  43.52, 5.518092*^6, 15.405, 19., 3.402, 2.063, 4881.406, 37., 344.094, 7.2, 
  1.7, 52.3, 47.964, "", 64.57, 0.574}, {"COG", "Africa", "Congo", 
  "2020-12-12", 6049., 0., 39.286, 99., 0., 0.714, 1096.212, 0., 7.119, 
  17.941, 0., 0.129, 0.45, "", "", "", "", "", "", "", "", "", "", "", "", 
  "", "", "", "", "", "", "", "", "", "", "", "", "", "", 43.52, 5.518092*^6, 
  15.405, 19., 3.402, 2.063, 4881.406, 37., 344.094, 7.2, 1.7, 52.3, 47.964, 
  "", 64.57, 0.574}, {"COG", "Africa", "Congo", "2020-12-13", 6049., 0., 
  39.286, 99., 0., 0.714, 1096.212, 0., 7.119, 17.941, 0., 0.129, 0.45, "", 
  "", "", "", "", "", "", "", "", "", "", "", "", "", "", "", "", "", "", "", 
  "", "", "", "", "", "", 43.52, 5.518092*^6, 15.405, 19., 3.402, 2.063, 
  4881.406, 37., 344.094, 7.2, 1.7, 52.3, 47.964, "", 64.57, 0.574}, 
 {"COG", "Africa", "Congo", "2020-12-14", 6200., 151., 60.857, 100., 1., 
  0.857, 1123.577, 27.365, 11.029, 18.122, 0.181, 0.155, 0.45, "", "", "", 
  "", "", "", "", "", "", "", "", "", "", "", "", "", "", "", "", "", "", "", 
  "", "", "", "", 43.52, 5.518092*^6, 15.405, 19., 3.402, 2.063, 4881.406, 
  37., 344.094, 7.2, 1.7, 52.3, 47.964, "", 64.57, 0.574}, 
 {"COG", "Africa", "Congo", "2020-12-15", 6200., 0., 60.857, 100., 0., 0.857, 
  1123.577, 0., 11.029, 18.122, 0., 0.155, 0.45, "", "", "", "", "", "", "", 
  "", "", "", "", "", "", "", "", "", "", "", "", "", "", "", "", "", "", "", 
  43.52, 5.518092*^6, 15.405, 19., 3.402, 2.063, 4881.406, 37., 344.094, 7.2, 
  1.7, 52.3, 47.964, "", 64.57, 0.574}, {"COG", "Africa", "Congo", 
  "2020-12-16", 6200., 0., 21.571, 100., 0., 0.143, 1123.577, 0., 3.909, 
  18.122, 0., 0.026, 0.45, "", "", "", "", "", "", "", "", "", "", "", "", 
  "", "", "", "", "", "", "", "", "", "", "", "", "", "", 43.52, 5.518092*^6, 
  15.405, 19., 3.402, 2.063, 4881.406, 37., 344.094, 7.2, 1.7, 52.3, 47.964, 
  "", 64.57, 0.574}, {"COG", "Africa", "Congo", "2020-12-17", 6200., 0., 
  21.571, 100., 0., 0.143, 1123.577, 0., 3.909, 18.122, 0., 0.026, 0.45, "", 
  "", "", "", "", "", "", "", "", "", "", "", "", "", "", "", "", "", "", "", 
  "", "", "", "", "", "", 43.52, 5.518092*^6, 15.405, 19., 3.402, 2.063, 
  4881.406, 37., 344.094, 7.2, 1.7, 52.3, 47.964, "", 64.57, 0.574}, 
 {"COG", "Africa", "Congo", "2020-12-18", 6200., 0., 21.571, 100., 0., 0.143, 
  1123.577, 0., 3.909, 18.122, 0., 0.026, 0.45, "", "", "", "", "", "", "", 
  "", "", "", "", "", "", "", "", "", "", "", "", "", "", "", "", "", "", "", 
  43.52, 5.518092*^6, 15.405, 19., 3.402, 2.063, 4881.406, 37., 344.094, 7.2, 
  1.7, 52.3, 47.964, "", 64.57, 0.574}, {"COG", "Africa", "Congo", 
  "2020-12-19", 6200., 0., 21.571, 100., 0., 0.143, 1123.577, 0., 3.909, 
  18.122, 0., 0.026, 0.45, "", "", "", "", "", "", "", "", "", "", "", "", 
  "", "", "", "", "", "", "", "", "", "", "", "", "", "", 43.52, 5.518092*^6, 
  15.405, 19., 3.402, 2.063, 4881.406, 37., 344.094, 7.2, 1.7, 52.3, 47.964, 
  "", 64.57, 0.574}, {"COG", "Africa", "Congo", "2020-12-20", 6200., 0., 
  21.571, 100., 0., 0.143, 1123.577, 0., 3.909, 18.122, 0., 0.026, 0.45, "", 
  "", "", "", "", "", "", "", "", "", "", "", "", "", "", "", "", "", "", "", 
  "", "", "", "", "", "", 43.52, 5.518092*^6, 15.405, 19., 3.402, 2.063, 
  4881.406, 37., 344.094, 7.2, 1.7, 52.3, 47.964, "", 64.57, 0.574}, 
 {"COG", "Africa", "Congo", "2020-12-21", 6200., 0., 0., 100., 0., 0., 
  1123.577, 0., 0., 18.122, 0., 0., 0.45, "", "", "", "", "", "", "", "", "", 
  "", "", "", "", "", "", "", "", "", "", "", "", "", "", "", "", "", 43.52, 
  5.518092*^6, 15.405, 19., 3.402, 2.063, 4881.406, 37., 344.094, 7.2, 1.7, 
  52.3, 47.964, "", 64.57, 0.574}, {"COG", "Africa", "Congo", "2020-12-22", 
  6571., 371., 53., 100., 0., 0., 1190.81, 67.233, 9.605, 18.122, 0., 0., 
  0.46, "", "", "", "", "", "", "", "", "", "", "", "", "", "", "", "", "", 
  "", "", "", "", "", "", "", "", "", 43.52, 5.518092*^6, 15.405, 19., 3.402, 
  2.063, 4881.406, 37., 344.094, 7.2, 1.7, 52.3, 47.964, "", 64.57, 0.574}, 
 {"COG", "Africa", "Congo", "2020-12-23", 6571., 0., 53., 100., 0., 0., 
  1190.81, 0., 9.605, 18.122, 0., 0., 0.46, "", "", "", "", "", "", "", "", 
  "", "", "", "", "", "", "", "", "", "", "", "", "", "", "", "", "", "", 
  43.52, 5.518092*^6, 15.405, 19., 3.402, 2.063, 4881.406, 37., 344.094, 7.2, 
  1.7, 52.3, 47.964, "", 64.57, 0.574}, {"COG", "Africa", "Congo", 
  "2020-12-24", 6571., 0., 53., 100., 0., 0., 1190.81, 0., 9.605, 18.122, 0., 
  0., 0.46, "", "", "", "", "", "", "", "", "", "", "", "", "", "", "", "", 
  "", "", "", "", "", "", "", "", "", "", 43.52, 5.518092*^6, 15.405, 19., 
  3.402, 2.063, 4881.406, 37., 344.094, 7.2, 1.7, 52.3, 47.964, "", 64.57, 
  0.574}, {"COG", "Africa", "Congo", "2020-12-25", 6571., 0., 53., 100., 0., 
  0., 1190.81, 0., 9.605, 18.122, 0., 0., 0.46, "", "", "", "", "", "", "", 
  "", "", "", "", "", "", "", "", "", "", "", "", "", "", "", "", "", "", "", 
  49.07, 5.518092*^6, 15.405, 19., 3.402, 2.063, 4881.406, 37., 344.094, 7.2, 
  1.7, 52.3, 47.964, "", 64.57, 0.574}, {"COG", "Africa", "Congo", 
  "2020-12-26", 6908., 337., 101.143, 107., 7., 1., 1251.882, 61.072, 18.329, 
  19.391, 1.269, 0.181, 0.47, "", "", "", "", "", "", "", "", "", "", "", "", 
  "", "", "", "", "", "", "", "", "", "", "", "", "", "", 43.52, 5.518092*^6, 
  15.405, 19., 3.402, 2.063, 4881.406, 37., 344.094, 7.2, 1.7, 52.3, 47.964, 
  "", 64.57, 0.574}, {"COG", "Africa", "Congo", "2020-12-27", 6908., 0., 
  101.143, 107., 0., 1., 1251.882, 0., 18.329, 19.391, 0., 0.181, 0.46, "", 
  "", "", "", "", "", "", "", "", "", "", "", "", "", "", "", "", "", "", "", 
  "", "", "", "", "", "", 43.52, 5.518092*^6, 15.405, 19., 3.402, 2.063, 
  4881.406, 37., 344.094, 7.2, 1.7, 52.3, 47.964, "", 64.57, 0.574}, 
 {"COG", "Africa", "Congo", "2020-12-28", 6908., 0., 101.143, 107., 0., 1., 
  1251.882, 0., 18.329, 19.391, 0., 0.181, 0.46, "", "", "", "", "", "", "", 
  "", "", "", "", "", "", "", "", "", "", "", "", "", "", "", "", "", "", "", 
  43.52, 5.518092*^6, 15.405, 19., 3.402, 2.063, 4881.406, 37., 344.094, 7.2, 
  1.7, 52.3, 47.964, "", 64.57, 0.574}, {"COG", "Africa", "Congo", 
  "2020-12-29", 6908., 0., 48.143, 107., 0., 1., 1251.882, 0., 8.725, 19.391, 
  0., 0.181, 0.46, "", "", "", "", "", "", "", "", "", "", "", "", "", "", 
  "", "", "", "", "", "", "", "", "", "", "", "", 43.52, 5.518092*^6, 15.405, 
  19., 3.402, 2.063, 4881.406, 37., 344.094, 7.2, 1.7, 52.3, 47.964, "", 
  64.57, 0.574}, {"COG", "Africa", "Congo", "2020-12-30", 6908., 0., 48.143, 
  107., 0., 1., 1251.882, 0., 8.725, 19.391, 0., 0.181, 0.45, "", "", "", "", 
  "", "", "", "", "", "", "", "", "", "", "", "", "", "", "", "", "", "", "", 
  "", "", "", 43.52, 5.518092*^6, 15.405, 19., 3.402, 2.063, 4881.406, 37., 
  344.094, 7.2, 1.7, 52.3, 47.964, "", 64.57, 0.574}, 
 {"COG", "Africa", "Congo", "2020-12-31", 7107., 199., 76.571, 108., 1., 
  1.143, 1287.945, 36.063, 13.876, 19.572, 0.181, 0.207, 0.45, "", "", "", 
  "", "", "", "", "", "", "", "", "", "", "", "", "", "", "", "", "", "", "", 
  "", "", "", "", 49.07, 5.518092*^6, 15.405, 19., 3.402, 2.063, 4881.406, 
  37., 344.094, 7.2, 1.7, 52.3, 47.964, "", 64.57, 0.574}, 
 {"COG", "Africa", "Congo", "2021-01-01", 7107., 0., 76.571, 108., 0., 1.143, 
  1287.945, 0., 13.876, 19.572, 0., 0.207, 0.45, "", "", "", "", "", "", "", 
  "", "", "", "", "", "", "", "", "", "", "", "", "", "", "", "", "", "", "", 
  43.52, 5.518092*^6, 15.405, 19., 3.402, 2.063, 4881.406, 37., 344.094, 7.2, 
  1.7, 52.3, 47.964, "", 64.57, 0.574}, {"COG", "Africa", "Congo", 
  "2021-01-02", 7107., 0., 28.429, 108., 0., 0.143, 1287.945, 0., 5.152, 
  19.572, 0., 0.026, 0.44, "", "", "", "", "", "", "", "", "", "", "", "", 
  "", "", "", "", "", "", "", "", "", "", "", "", "", "", 43.52, 5.518092*^6, 
  15.405, 19., 3.402, 2.063, 4881.406, 37., 344.094, 7.2, 1.7, 52.3, 47.964, 
  "", 64.57, 0.574}, {"COG", "Africa", "Congo", "2021-01-03", 7107., 0., 
  28.429, 108., 0., 0.143, 1287.945, 0., 5.152, 19.572, 0., 0.026, 0.44, "", 
  "", "", "", "", "", "", "", "", "", "", "", "", "", "", "", "", "", "", "", 
  "", "", "", "", "", "", 43.52, 5.518092*^6, 15.405, 19., 3.402, 2.063, 
  4881.406, 37., 344.094, 7.2, 1.7, 52.3, 47.964, "", 64.57, 0.574}, 
 {"COG", "Africa", "Congo", "2021-01-04", 7107., 0., 28.429, 108., 0., 0.143, 
  1287.945, 0., 5.152, 19.572, 0., 0.026, 0.43, "", "", "", "", "", "", "", 
  "", "", "", "", "", "", "", "", "", "", "", "", "", "", "", "", "", "", "", 
  43.52, 5.518092*^6, 15.405, 19., 3.402, 2.063, 4881.406, 37., 344.094, 7.2, 
  1.7, 52.3, 47.964, "", 64.57, 0.574}, {"COG", "Africa", "Congo", 
  "2021-01-05", 7107., 0., 28.429, 108., 0., 0.143, 1287.945, 0., 5.152, 
  19.572, 0., 0.026, 0.43, "", "", "", "", "", "", "", "", "", "", "", "", 
  "", "", "", "", "", "", "", "", "", "", "", "", "", "", 43.52, 5.518092*^6, 
  15.405, 19., 3.402, 2.063, 4881.406, 37., 344.094, 7.2, 1.7, 52.3, 47.964, 
  "", 64.57, 0.574}, {"COG", "Africa", "Congo", "2021-01-06", 7127., 20., 
  31.286, 108., 0., 0.143, 1291.57, 3.624, 5.67, 19.572, 0., 0.026, 0.43, "", 
  "", "", "", "", "", "", "", "", "", "", "", "", "", "", "", "", "", "", "", 
  "", "", "", "", "", "", 43.52, 5.518092*^6, 15.405, 19., 3.402, 2.063, 
  4881.406, 37., 344.094, 7.2, 1.7, 52.3, 47.964, "", 64.57, 0.574}, 
 {"COG", "Africa", "Congo", "2021-01-07", 7127., 0., 2.857, 108., 0., 0., 
  1291.57, 0., 0.518, 19.572, 0., 0., 0.42, "", "", "", "", "", "", "", "", 
  "", "", "", "", "", "", "", "", "", "", "", "", "", "", "", "", "", "", 
  43.52, 5.518092*^6, 15.405, 19., 3.402, 2.063, 4881.406, 37., 344.094, 7.2, 
  1.7, 52.3, 47.964, "", 64.57, 0.574}, {"COG", "Africa", "Congo", 
  "2021-01-08", 7127., 0., 2.857, 108., 0., 0., 1291.57, 0., 0.518, 19.572, 
  0., 0., 0.42, "", "", "", "", "", "", "", "", "", "", "", "", "", "", "", 
  "", "", "", "", "", "", "", "", "", "", "", 43.52, 5.518092*^6, 15.405, 
  19., 3.402, 2.063, 4881.406, 37., 344.094, 7.2, 1.7, 52.3, 47.964, "", 
  64.57, 0.574}, {"COG", "Africa", "Congo", "2021-01-09", 7127., 0., 2.857, 
  108., 0., 0., 1291.57, 0., 0.518, 19.572, 0., 0., 0.42, "", "", "", "", "", 
  "", "", "", "", "", "", "", "", "", "", "", "", "", "", "", "", "", "", "", 
  "", "", 43.52, 5.518092*^6, 15.405, 19., 3.402, 2.063, 4881.406, 37., 
  344.094, 7.2, 1.7, 52.3, 47.964, "", 64.57, 0.574}, 
 {"COG", "Africa", "Congo", "2021-01-10", 7127., 0., 2.857, 108., 0., 0., 
  1291.57, 0., 0.518, 19.572, 0., 0., 0.42, "", "", "", "", "", "", "", "", 
  "", "", "", "", "", "", "", "", "", "", "", "", "", "", "", "", "", "", 
  43.52, 5.518092*^6, 15.405, 19., 3.402, 2.063, 4881.406, 37., 344.094, 7.2, 
  1.7, 52.3, 47.964, "", 64.57, 0.574}, {"COG", "Africa", "Congo", 
  "2021-01-11", 7127., 0., 2.857, 108., 0., 0., 1291.57, 0., 0.518, 19.572, 
  0., 0., 0.41, "", "", "", "", "", "", "", "", "", "", "", "", "", "", "", 
  "", "", "", "", "", "", "", "", "", "", "", 43.52, 5.518092*^6, 15.405, 
  19., 3.402, 2.063, 4881.406, 37., 344.094, 7.2, 1.7, 52.3, 47.964, "", 
  64.57, 0.574}, {"COG", "Africa", "Congo", "2021-01-12", 7160., 33., 7.571, 
  112., 4., 0.571, 1297.55, 5.98, 1.372, 20.297, 0.725, 0.104, 0.41, "", "", 
  "", "", "", "", "", "", "", "", "", "", "", "", "", "", "", "", "", "", "", 
  "", "", "", "", "", 43.52, 5.518092*^6, 15.405, 19., 3.402, 2.063, 
  4881.406, 37., 344.094, 7.2, 1.7, 52.3, 47.964, "", 64.57, 0.574}, 
 {"COG", "Africa", "Congo", "2021-01-13", 7160., 0., 4.714, 112., 0., 0.571, 
  1297.55, 0., 0.854, 20.297, 0., 0.104, 0.41, "", "", "", "", "", "", "", 
  "", "", "", "", "", "", "", "", "", "", "", "", "", "", "", "", "", "", "", 
  43.52, 5.518092*^6, 15.405, 19., 3.402, 2.063, 4881.406, 37., 344.094, 7.2, 
  1.7, 52.3, 47.964, "", 64.57, 0.574}, {"COG", "Africa", "Congo", 
  "2021-01-14", 7160., 0., 4.714, 112., 0., 0.571, 1297.55, 0., 0.854, 
  20.297, 0., 0.104, 0.4, "", "", "", "", "", "", "", "", "", "", "", "", "", 
  "", "", "", "", "", "", "", "", "", "", "", "", "", 43.52, 5.518092*^6, 
  15.405, 19., 3.402, 2.063, 4881.406, 37., 344.094, 7.2, 1.7, 52.3, 47.964, 
  "", 64.57, 0.574}, {"COG", "Africa", "Congo", "2021-01-15", 7709., 549., 
  83.143, 114., 2., 0.857, 1397.041, 99.491, 15.067, 20.659, 0.362, 0.155, 
  0.4, "", "", "", "", "", "", "", "", "", "", "", "", "", "", "", "", "", 
  "", "", "", "", "", "", "", "", "", 43.52, 5.518092*^6, 15.405, 19., 3.402, 
  2.063, 4881.406, 37., 344.094, 7.2, 1.7, 52.3, 47.964, "", 64.57, 0.574}, 
 {"COG", "Africa", "Congo", "2021-01-16", 7709., 0., 83.143, 114., 0., 0.857, 
  1397.041, 0., 15.067, 20.659, 0., 0.155, 0.4, "", "", "", "", "", "", "", 
  "", "", "", "", "", "", "", "", "", "", "", "", "", "", "", "", "", "", "", 
  43.52, 5.518092*^6, 15.405, 19., 3.402, 2.063, 4881.406, 37., 344.094, 7.2, 
  1.7, 52.3, 47.964, "", 64.57, 0.574}, {"COG", "Africa", "Congo", 
  "2021-01-17", 7709., 0., 83.143, 114., 0., 0.857, 1397.041, 0., 15.067, 
  20.659, 0., 0.155, 0.4, "", "", "", "", "", "", "", "", "", "", "", "", "", 
  "", "", "", "", "", "", "", "", "", "", "", "", "", 43.52, 5.518092*^6, 
  15.405, 19., 3.402, 2.063, 4881.406, 37., 344.094, 7.2, 1.7, 52.3, 47.964, 
  "", 64.57, 0.574}, {"COG", "Africa", "Congo", "2021-01-18", 7709., 0., 
  83.143, 114., 0., 0.857, 1397.041, 0., 15.067, 20.659, 0., 0.155, 0.4, "", 
  "", "", "", "", "", "", "", "", "", "", "", "", "", "", "", "", "", "", "", 
  "", "", "", "", "", "", 43.52, 5.518092*^6, 15.405, 19., 3.402, 2.063, 
  4881.406, 37., 344.094, 7.2, 1.7, 52.3, 47.964, "", 64.57, 0.574}, 
 {"COG", "Africa", "Congo", "2021-01-19", 7709., 0., 78.429, 114., 0., 0.286, 
  1397.041, 0., 14.213, 20.659, 0., 0.052, 0.39, "", "", "", "", "", "", "", 
  "", "", "", "", "", "", "", "", "", "", "", "", "", "", "", "", "", "", "", 
  43.52, 5.518092*^6, 15.405, 19., 3.402, 2.063, 4881.406, 37., 344.094, 7.2, 
  1.7, 52.3, 47.964, "", 64.57, 0.574}, {"COG", "Africa", "Congo", 
  "2021-01-20", 7709., 0., 78.429, 114., 0., 0.286, 1397.041, 0., 14.213, 
  20.659, 0., 0.052, 0.39, "", "", "", "", "", "", "", "", "", "", "", "", 
  "", "", "", "", "", "", "", "", "", "", "", "", "", "", 43.52, 5.518092*^6, 
  15.405, 19., 3.402, 2.063, 4881.406, 37., 344.094, 7.2, 1.7, 52.3, 47.964, 
  "", 64.57, 0.574}, {"COG", "Africa", "Congo", "2021-01-21", 7794., 85., 
  90.571, 117., 3., 0.714, 1412.445, 15.404, 16.414, 21.203, 0.544, 0.129, 
  0.39, "", "", "", "", "", "", "", "", "", "", "", "", "", "", "", "", "", 
  "", "", "", "", "", "", "", "", "", 43.52, 5.518092*^6, 15.405, 19., 3.402, 
  2.063, 4881.406, 37., 344.094, 7.2, 1.7, 52.3, 47.964, "", 64.57, 0.574}, 
 {"COG", "Africa", "Congo", "2021-01-22", 7794., 0., 12.143, 117., 0., 0.429, 
  1412.445, 0., 2.201, 21.203, 0., 0.078, 0.39, "", "", "", "", "", "", "", 
  "", "", "", "", "", "", "", "", "", "", "", "", "", "", "", "", "", "", "", 
  43.52, 5.518092*^6, 15.405, 19., 3.402, 2.063, 4881.406, 37., 344.094, 7.2, 
  1.7, 52.3, 47.964, "", 64.57, 0.574}, {"COG", "Africa", "Congo", 
  "2021-01-23", 7794., 0., 12.143, 117., 0., 0.429, 1412.445, 0., 2.201, 
  21.203, 0., 0.078, 0.39, "", "", "", "", "", "", "", "", "", "", "", "", 
  "", "", "", "", "", "", "", "", "", "", "", "", "", "", 43.52, 5.518092*^6, 
  15.405, 19., 3.402, 2.063, 4881.406, 37., 344.094, 7.2, 1.7, 52.3, 47.964, 
  "", 64.57, 0.574}, {"COG", "Africa", "Congo", "2021-01-24", 7794., 0., 
  12.143, 117., 0., 0.429, 1412.445, 0., 2.201, 21.203, 0., 0.078, 0.39, "", 
  "", "", "", "", "", "", "", "", "", "", "", "", "", "", "", "", "", "", "", 
  "", "", "", "", "", "", 43.52, 5.518092*^6, 15.405, 19., 3.402, 2.063, 
  4881.406, 37., 344.094, 7.2, 1.7, 52.3, 47.964, "", 64.57, 0.574}, 
 {"COG", "Africa", "Congo", "2021-01-25", 7887., 93., 25.429, 117., 0., 
  0.429, 1429.298, 16.854, 4.608, 21.203, 0., 0.078, 0.38, "", "", "", "", 
  "", "", "", "", "", "", "", "", "", "", "", "", "", "", "", "", "", "", "", 
  "", "", "", 43.52, 5.518092*^6, 15.405, 19., 3.402, 2.063, 4881.406, 37., 
  344.094, 7.2, 1.7, 52.3, 47.964, "", 64.57, 0.574}, 
 {"COG", "Africa", "Congo", "2021-01-26", 7887., 0., 25.429, 117., 0., 0.429, 
  1429.298, 0., 4.608, 21.203, 0., 0.078, 0.38, "", "", "", "", "", "", "", 
  "", "", "", "", "", "", "", "", "", "", "", "", "", "", "", "", "", "", "", 
  43.52, 5.518092*^6, 15.405, 19., 3.402, 2.063, 4881.406, 37., 344.094, 7.2, 
  1.7, 52.3, 47.964, "", 64.57, 0.574}, {"COG", "Africa", "Congo", 
  "2021-01-27", 7887., 0., 25.429, 117., 0., 0.429, 1429.298, 0., 4.608, 
  21.203, 0., 0.078, 0.38, "", "", "", "", "", "", "", "", "", "", "", "", 
  "", "", "", "", "", "", "", "", "", "", "", "", "", "", 43.52, 5.518092*^6, 
  15.405, 19., 3.402, 2.063, 4881.406, 37., 344.094, 7.2, 1.7, 52.3, 47.964, 
  "", 64.57, 0.574}, {"COG", "Africa", "Congo", "2021-01-28", 7887., 0., 
  13.286, 117., 0., 0., 1429.298, 0., 2.408, 21.203, 0., 0., 0.38, "", "", 
  "", "", "", "", "", "", "", "", "", "", "", "", "", "", "", "", "", "", "", 
  "", "", "", "", "", 43.52, 5.518092*^6, 15.405, 19., 3.402, 2.063, 
  4881.406, 37., 344.094, 7.2, 1.7, 52.3, 47.964, "", 64.57, 0.574}, 
 {"COG", "Africa", "Congo", "2021-01-29", 7887., 0., 13.286, 117., 0., 0., 
  1429.298, 0., 2.408, 21.203, 0., 0., 0.37, "", "", "", "", "", "", "", "", 
  "", "", "", "", "", "", "", "", "", "", "", "", "", "", "", "", "", "", 
  43.52, 5.518092*^6, 15.405, 19., 3.402, 2.063, 4881.406, 37., 344.094, 7.2, 
  1.7, 52.3, 47.964, "", 64.57, 0.574}, {"COG", "Africa", "Congo", 
  "2021-01-30", 7887., 0., 13.286, 117., 0., 0., 1429.298, 0., 2.408, 21.203, 
  0., 0., 0.37, "", "", "", "", "", "", "", "", "", "", "", "", "", "", "", 
  "", "", "", "", "", "", "", "", "", "", "", 43.52, 5.518092*^6, 15.405, 
  19., 3.402, 2.063, 4881.406, 37., 344.094, 7.2, 1.7, 52.3, 47.964, "", 
  64.57, 0.574}, {"COG", "Africa", "Congo", "2021-01-31", 7887., 0., 13.286, 
  117., 0., 0., 1429.298, 0., 2.408, 21.203, 0., 0., 0.37, "", "", "", "", 
  "", "", "", "", "", "", "", "", "", "", "", "", "", "", "", "", "", "", "", 
  "", "", "", 43.52, 5.518092*^6, 15.405, 19., 3.402, 2.063, 4881.406, 37., 
  344.094, 7.2, 1.7, 52.3, 47.964, "", 64.57, 0.574}, 
 {"COG", "Africa", "Congo", "2021-02-01", 7887., 0., 0., 117., 0., 0., 
  1429.298, 0., 0., 21.203, 0., 0., 0.37, "", "", "", "", "", "", "", "", "", 
  "", "", "", "", "", "", "", "", "", "", "", "", "", "", "", "", "", 43.52, 
  5.518092*^6, 15.405, 19., 3.402, 2.063, 4881.406, 37., 344.094, 7.2, 1.7, 
  52.3, 47.964, "", 64.57, 0.574}, {"COG", "Africa", "Congo", "2021-02-02", 
  7887., 0., 0., 117., 0., 0., 1429.298, 0., 0., 21.203, 0., 0., 0.36, "", 
  "", "", "", "", "", "", "", "", "", "", "", "", "", "", "", "", "", "", "", 
  "", "", "", "", "", "", 43.52, 5.518092*^6, 15.405, 19., 3.402, 2.063, 
  4881.406, 37., 344.094, 7.2, 1.7, 52.3, 47.964, "", 64.57, 0.574}, 
 {"COG", "Africa", "Congo", "2021-02-03", 7887., 0., 0., 117., 0., 0., 
  1429.298, 0., 0., 21.203, 0., 0., 0.36, "", "", "", "", "", "", "", "", "", 
  "", "", "", "", "", "", "", "", "", "", "", "", "", "", "", "", "", 43.52, 
  5.518092*^6, 15.405, 19., 3.402, 2.063, 4881.406, 37., 344.094, 7.2, 1.7, 
  52.3, 47.964, "", 64.57, 0.574}, {"COG", "Africa", "Congo", "2021-02-04", 
  8060., 173., 24.714, 122., 5., 0.714, 1460.65, 31.351, 4.479, 22.109, 
  0.906, 0.129, 0.36, "", "", "", "", "", "", "", "", "", "", "", "", "", "", 
  "", "", "", "", "", "", "", "", "", "", "", "", 43.52, 5.518092*^6, 15.405, 
  19., 3.402, 2.063, 4881.406, 37., 344.094, 7.2, 1.7, 52.3, 47.964, "", 
  64.57, 0.574}, {"COG", "Africa", "Congo", "2021-02-05", 8060., 0., 24.714, 
  122., 0., 0.714, 1460.65, 0., 4.479, 22.109, 0., 0.129, 0.36, "", "", "", 
  "", "", "", "", "", "", "", "", "", "", "", "", "", "", "", "", "", "", "", 
  "", "", "", "", 43.52, 5.518092*^6, 15.405, 19., 3.402, 2.063, 4881.406, 
  37., 344.094, 7.2, 1.7, 52.3, 47.964, "", 64.57, 0.574}, 
 {"COG", "Africa", "Congo", "2021-02-06", 8060., 0., 24.714, 122., 0., 0.714, 
  1460.65, 0., 4.479, 22.109, 0., 0.129, 0.36, "", "", "", "", "", "", "", 
  "", "", "", "", "", "", "", "", "", "", "", "", "", "", "", "", "", "", "", 
  43.52, 5.518092*^6, 15.405, 19., 3.402, 2.063, 4881.406, 37., 344.094, 7.2, 
  1.7, 52.3, 47.964, "", 64.57, 0.574}, {"COG", "Africa", "Congo", 
  "2021-02-07", 8060., 0., 24.714, 122., 0., 0.714, 1460.65, 0., 4.479, 
  22.109, 0., 0.129, 0.36, "", "", "", "", "", "", "", "", "", "", "", "", 
  "", "", "", "", "", "", "", "", "", "", "", "", "", "", 43.52, 5.518092*^6, 
  15.405, 19., 3.402, 2.063, 4881.406, 37., 344.094, 7.2, 1.7, 52.3, 47.964, 
  "", 64.57, 0.574}, {"COG", "Africa", "Congo", "2021-02-08", 8060., 0., 
  24.714, 122., 0., 0.714, 1460.65, 0., 4.479, 22.109, 0., 0.129, 0.36, "", 
  "", "", "", "", "", "", "", "", "", "", "", "", "", "", "", "", "", "", "", 
  "", "", "", "", "", "", 43.52, 5.518092*^6, 15.405, 19., 3.402, 2.063, 
  4881.406, 37., 344.094, 7.2, 1.7, 52.3, 47.964, "", 64.57, 0.574}, 
 {"COG", "Africa", "Congo", "2021-02-09", 8060., 0., 24.714, 122., 0., 0.714, 
  1460.65, 0., 4.479, 22.109, 0., 0.129, 0.36, "", "", "", "", "", "", "", 
  "", "", "", "", "", "", "", "", "", "", "", "", "", "", "", "", "", "", "", 
  43.52, 5.518092*^6, 15.405, 19., 3.402, 2.063, 4881.406, 37., 344.094, 7.2, 
  1.7, 52.3, 47.964, "", 64.57, 0.574}, {"COG", "Africa", "Congo", 
  "2021-02-10", 8354., 294., 66.714, 122., 0., 0.714, 1513.929, 53.279, 
  12.09, 22.109, 0., 0.129, 0.36, "", "", "", "", "", "", "", "", "", "", "", 
  "", "", "", "", "", "", "", "", "", "", "", "", "", "", "", 43.52, 
  5.518092*^6, 15.405, 19., 3.402, 2.063, 4881.406, 37., 344.094, 7.2, 1.7, 
  52.3, 47.964, "", 64.57, 0.574}, {"COG", "Africa", "Congo", "2021-02-11", 
  8354., 0., 42., 122., 0., 0., 1513.929, 0., 7.611, 22.109, 0., 0., 0.36, 
  "", "", "", "", "", "", "", "", "", "", "", "", "", "", "", "", "", "", "", 
  "", "", "", "", "", "", "", 43.52, 5.518092*^6, 15.405, 19., 3.402, 2.063, 
  4881.406, 37., 344.094, 7.2, 1.7, 52.3, 47.964, "", 64.57, 0.574}, 
 {"COG", "Africa", "Congo", "2021-02-12", 8419., 65., 51.286, 123., 1., 
  0.143, 1525.709, 11.779, 9.294, 22.29, 0.181, 0.026, 0.36, "", "", "", "", 
  "", "", "", "", "", "", "", "", "", "", "", "", "", "", "", "", "", "", "", 
  "", "", "", 43.52, 5.518092*^6, 15.405, 19., 3.402, 2.063, 4881.406, 37., 
  344.094, 7.2, 1.7, 52.3, 47.964, "", 64.57, 0.574}, 
 {"COG", "Africa", "Congo", "2021-02-13", 8419., 0., 51.286, 123., 0., 0.143, 
  1525.709, 0., 9.294, 22.29, 0., 0.026, 0.36, "", "", "", "", "", "", "", 
  "", "", "", "", "", "", "", "", "", "", "", "", "", "", "", "", "", "", "", 
  43.52, 5.518092*^6, 15.405, 19., 3.402, 2.063, 4881.406, 37., 344.094, 7.2, 
  1.7, 52.3, 47.964, "", 64.57, 0.574}, {"COG", "Africa", "Congo", 
  "2021-02-14", 8419., 0., 51.286, 123., 0., 0.143, 1525.709, 0., 9.294, 
  22.29, 0., 0.026, 0.36, "", "", "", "", "", "", "", "", "", "", "", "", "", 
  "", "", "", "", "", "", "", "", "", "", "", "", "", 43.52, 5.518092*^6, 
  15.405, 19., 3.402, 2.063, 4881.406, 37., 344.094, 7.2, 1.7, 52.3, 47.964, 
  "", 64.57, 0.574}, {"COG", "Africa", "Congo", "2021-02-15", 8419., 0., 
  51.286, 123., 0., 0.143, 1525.709, 0., 9.294, 22.29, 0., 0.026, 0.35, "", 
  "", "", "", "", "", "", "", "", "", "", "", "", "", "", "", "", "", "", "", 
  "", "", "", "", "", "", 43.52, 5.518092*^6, 15.405, 19., 3.402, 2.063, 
  4881.406, 37., 344.094, 7.2, 1.7, 52.3, 47.964, "", 64.57, 0.574}, 
 {"COG", "Africa", "Congo", "2021-02-16", 8419., 0., 51.286, 123., 0., 0.143, 
  1525.709, 0., 9.294, 22.29, 0., 0.026, 0.35, "", "", "", "", "", "", "", 
  "", "", "", "", "", "", "", "", "", "", "", "", "", "", "", "", "", "", "", 
  43.52, 5.518092*^6, 15.405, 19., 3.402, 2.063, 4881.406, 37., 344.094, 7.2, 
  1.7, 52.3, 47.964, "", 64.57, 0.574}, {"COG", "Africa", "Congo", 
  "2021-02-17", 8419., 0., 9.286, 123., 0., 0.143, 1525.709, 0., 1.683, 
  22.29, 0., 0.026, 0.35, "", "", "", "", "", "", "", "", "", "", "", "", "", 
  "", "", "", "", "", "", "", "", "", "", "", "", "", 43.52, 5.518092*^6, 
  15.405, 19., 3.402, 2.063, 4881.406, 37., 344.094, 7.2, 1.7, 52.3, 47.964, 
  "", 64.57, 0.574}, {"COG", "Africa", "Congo", "2021-02-18", 8419., 0., 
  9.286, 123., 0., 0.143, 1525.709, 0., 1.683, 22.29, 0., 0.026, 0.35, "", 
  "", "", "", "", "", "", "", "", "", "", "", "", "", "", "", "", "", "", "", 
  "", "", "", "", "", "", 43.52, 5.518092*^6, 15.405, 19., 3.402, 2.063, 
  4881.406, 37., 344.094, 7.2, 1.7, 52.3, 47.964, "", 64.57, 0.574}, 
 {"COG", "Africa", "Congo", "2021-02-19", 8419., 0., 0., 123., 0., 0., 
  1525.709, 0., 0., 22.29, 0., 0., 0.35, "", "", "", "", "", "", "", "", "", 
  "", "", "", "", "", "", "", "", "", "", "", "", "", "", "", "", "", 43.52, 
  5.518092*^6, 15.405, 19., 3.402, 2.063, 4881.406, 37., 344.094, 7.2, 1.7, 
  52.3, 47.964, "", 64.57, 0.574}, {"COG", "Africa", "Congo", "2021-02-20", 
  8419., 0., 0., 123., 0., 0., 1525.709, 0., 0., 22.29, 0., 0., 0.36, "", "", 
  "", "", "", "", "", "", "", "", "", "", "", "", "", "", "", "", "", "", "", 
  "", "", "", "", "", 43.52, 5.518092*^6, 15.405, 19., 3.402, 2.063, 
  4881.406, 37., 344.094, 7.2, 1.7, 52.3, 47.964, "", 64.57, 0.574}, 
 {"COG", "Africa", "Congo", "2021-02-21", 8625., 206., 29.429, 127., 4., 
  0.571, 1563.04, 37.332, 5.333, 23.015, 0.725, 0.104, 0.36, "", "", "", "", 
  "", "", "", "", "", "", "", "", "", "", "", "", "", "", "", "", "", "", "", 
  "", "", "", 43.52, 5.518092*^6, 15.405, 19., 3.402, 2.063, 4881.406, 37., 
  344.094, 7.2, 1.7, 52.3, 47.964, "", 64.57, 0.574}, 
 {"COG", "Africa", "Congo", "2021-02-22", 8625., 0., 29.429, 127., 0., 0.571, 
  1563.04, 0., 5.333, 23.015, 0., 0.104, 0.36, "", "", "", "", "", "", "", 
  "", "", "", "", "", "", "", "", "", "", "", "", "", "", "", "", "", "", "", 
  43.52, 5.518092*^6, 15.405, 19., 3.402, 2.063, 4881.406, 37., 344.094, 7.2, 
  1.7, 52.3, 47.964, "", 64.57, 0.574}, {"COG", "Africa", "Congo", 
  "2021-02-23", 8625., 0., 29.429, 127., 0., 0.571, 1563.04, 0., 5.333, 
  23.015, 0., 0.104, 0.36, "", "", "", "", "", "", "", "", "", "", "", "", 
  "", "", "", "", "", "", "", "", "", "", "", "", "", "", 43.52, 5.518092*^6, 
  15.405, 19., 3.402, 2.063, 4881.406, 37., 344.094, 7.2, 1.7, 52.3, 47.964, 
  "", 64.57, 0.574}, {"COG", "Africa", "Congo", "2021-02-24", 8820., 195., 
  57.286, 128., 1., 0.714, 1598.379, 35.338, 10.381, 23.196, 0.181, 0.129, 
  0.36, "", "", "", "", "", "", "", "", "", "", "", "", "", "", "", "", "", 
  "", "", "", "", "", "", "", "", "", 43.52, 5.518092*^6, 15.405, 19., 3.402, 
  2.063, 4881.406, 37., 344.094, 7.2, 1.7, 52.3, 47.964, "", 64.57, 0.574}, 
 {"COG", "Africa", "Congo", "2021-02-25", 8820., 0., 57.286, 128., 0., 0.714, 
  1598.379, 0., 10.381, 23.196, 0., 0.129, 0.36, "", "", "", "", "", "", "", 
  "", "", "", "", "", "", "", "", "", "", "", "", "", "", "", "", "", "", "", 
  43.52, 5.518092*^6, 15.405, 19., 3.402, 2.063, 4881.406, 37., 344.094, 7.2, 
  1.7, 52.3, 47.964, "", 64.57, 0.574}, {"COG", "Africa", "Congo", 
  "2021-02-26", 8820., 0., 57.286, 128., 0., 0.714, 1598.379, 0., 10.381, 
  23.196, 0., 0.129, 0.36, "", "", "", "", "", "", "", "", "", "", "", "", 
  "", "", "", "", "", "", "", "", "", "", "", "", "", "", 43.52, 5.518092*^6, 
  15.405, 19., 3.402, 2.063, 4881.406, 37., 344.094, 7.2, 1.7, 52.3, 47.964, 
  "", 64.57, 0.574}, {"COG", "Africa", "Congo", "2021-02-27", 8820., 0., 
  57.286, 128., 0., 0.714, 1598.379, 0., 10.381, 23.196, 0., 0.129, 0.35, "", 
  "", "", "", "", "", "", "", "", "", "", "", "", "", "", "", "", "", "", "", 
  "", "", "", "", "", "", 43.52, 5.518092*^6, 15.405, 19., 3.402, 2.063, 
  4881.406, 37., 344.094, 7.2, 1.7, 52.3, 47.964, "", 64.57, 0.574}, 
 {"COG", "Africa", "Congo", "2021-02-28", 8820., 0., 27.857, 128., 0., 0.143, 
  1598.379, 0., 5.048, 23.196, 0., 0.026, 0.35, "", "", "", "", "", "", "", 
  "", "", "", "", "", "", "", "", "", "", "", "", "", "", "", "", "", "", "", 
  43.52, 5.518092*^6, 15.405, 19., 3.402, 2.063, 4881.406, 37., 344.094, 7.2, 
  1.7, 52.3, 47.964, "", 64.57, 0.574}, {"COG", "Africa", "Congo", 
  "2021-03-01", 8820., 0., 27.857, 128., 0., 0.143, 1598.379, 0., 5.048, 
  23.196, 0., 0.026, 0.35, "", "", "", "", "", "", "", "", "", "", "", "", 
  "", "", "", "", "", "", "", "", "", "", "", "", "", "", 43.52, 5.518092*^6, 
  15.405, 19., 3.402, 2.063, 4881.406, 37., 344.094, 7.2, 1.7, 52.3, 47.964, 
  "", 64.57, 0.574}, {"COG", "Africa", "Congo", "2021-03-02", 8820., 0., 
  27.857, 128., 0., 0.143, 1598.379, 0., 5.048, 23.196, 0., 0.026, 0.35, "", 
  "", "", "", "", "", "", "", "", "", "", "", "", "", "", "", "", "", "", "", 
  "", "", "", "", "", "", 41.67, 5.518092*^6, 15.405, 19., 3.402, 2.063, 
  4881.406, 37., 344.094, 7.2, 1.7, 52.3, 47.964, "", 64.57, 0.574}, 
 {"COG", "Africa", "Congo", "2021-03-03", 8820., 0., 0., 128., 0., 0., 
  1598.379, 0., 0., 23.196, 0., 0., 0.35, "", "", "", "", "", "", "", "", "", 
  "", "", "", "", "", "", "", "", "", "", "", "", "", "", "", "", "", 41.67, 
  5.518092*^6, 15.405, 19., 3.402, 2.063, 4881.406, 37., 344.094, 7.2, 1.7, 
  52.3, 47.964, "", 64.57, 0.574}, {"COG", "Africa", "Congo", "2021-03-04", 
  9179., 359., 51.286, 131., 3., 0.429, 1663.437, 65.059, 9.294, 23.74, 
  0.544, 0.078, 0.35, "", "", "", "", "", "", "", "", "", "", "", "", "", "", 
  "", "", "", "", "", "", "", "", "", "", "", "", 41.67, 5.518092*^6, 15.405, 
  19., 3.402, 2.063, 4881.406, 37., 344.094, 7.2, 1.7, 52.3, 47.964, "", 
  64.57, 0.574}, {"COG", "Africa", "Congo", "2021-03-05", 9179., 0., 51.286, 
  131., 0., 0.429, 1663.437, 0., 9.294, 23.74, 0., 0.078, 0.35, "", "", "", 
  "", "", "", "", "", "", "", "", "", "", "", "", "", "", "", "", "", "", "", 
  "", "", "", "", 41.67, 5.518092*^6, 15.405, 19., 3.402, 2.063, 4881.406, 
  37., 344.094, 7.2, 1.7, 52.3, 47.964, "", 64.57, 0.574}, 
 {"COG", "Africa", "Congo", "2021-03-06", 9179., 0., 51.286, 131., 0., 0.429, 
  1663.437, 0., 9.294, 23.74, 0., 0.078, 0.35, "", "", "", "", "", "", "", 
  "", "", "", "", "", "", "", "", "", "", "", "", "", "", "", "", "", "", "", 
  41.67, 5.518092*^6, 15.405, 19., 3.402, 2.063, 4881.406, 37., 344.094, 7.2, 
  1.7, 52.3, 47.964, "", 64.57, 0.574}, {"COG", "Africa", "Congo", 
  "2021-03-07", 9179., 0., 51.286, 131., 0., 0.429, 1663.437, 0., 9.294, 
  23.74, 0., 0.078, 0.34, "", "", "", "", "", "", "", "", "", "", "", "", "", 
  "", "", "", "", "", "", "", "", "", "", "", "", "", 41.67, 5.518092*^6, 
  15.405, 19., 3.402, 2.063, 4881.406, 37., 344.094, 7.2, 1.7, 52.3, 47.964, 
  "", 64.57, 0.574}, {"COG", "Africa", "Congo", "2021-03-08", 9179., 0., 
  51.286, 131., 0., 0.429, 1663.437, 0., 9.294, 23.74, 0., 0.078, 0.34, "", 
  "", "", "", "", "", "", "", "", "", "", "", "", "", "", "", "", "", "", "", 
  "", "", "", "", "", "", 41.67, 5.518092*^6, 15.405, 19., 3.402, 2.063, 
  4881.406, 37., 344.094, 7.2, 1.7, 52.3, 47.964, "", 64.57, 0.574}, 
 {"COG", "Africa", "Congo", "2021-03-09", 9179., 0., 51.286, 131., 0., 0.429, 
  1663.437, 0., 9.294, 23.74, 0., 0.078, 0.34, "", "", "", "", "", "", "", 
  "", "", "", "", "", "", "", "", "", "", "", "", "", "", "", "", "", "", "", 
  47.22, 5.518092*^6, 15.405, 19., 3.402, 2.063, 4881.406, 37., 344.094, 7.2, 
  1.7, 52.3, 47.964, "", 64.57, 0.574}, {"COG", "Africa", "Congo", 
  "2021-03-10", 9329., 150., 72.714, 131., 0., 0.429, 1690.621, 27.183, 
  13.177, 23.74, 0., 0.078, 0.35, "", "", "", "", "", "", "", "", "", "", "", 
  "", "", "", "", "", "", "", "", "", "", "", "", "", "", "", 47.22, 
  5.518092*^6, 15.405, 19., 3.402, 2.063, 4881.406, 37., 344.094, 7.2, 1.7, 
  52.3, 47.964, "", 64.57, 0.574}, {"COG", "Africa", "Congo", "2021-03-11", 
  9329., 0., 21.429, 131., 0., 0., 1690.621, 0., 3.883, 23.74, 0., 0., 0.34, 
  "", "", "", "", "", "", "", "", "", "", "", "", "", "", "", "", "", "", "", 
  "", "", "", "", "", "", "", 47.22, 5.518092*^6, 15.405, 19., 3.402, 2.063, 
  4881.406, 37., 344.094, 7.2, 1.7, 52.3, 47.964, "", 64.57, 0.574}, 
 {"COG", "Africa", "Congo", "2021-03-12", 9329., 0., 21.429, 131., 0., 0., 
  1690.621, 0., 3.883, 23.74, 0., 0., 0.34, "", "", "", "", "", "", "", "", 
  "", "", "", "", "", "", "", "", "", "", "", "", "", "", "", "", "", "", 
  47.22, 5.518092*^6, 15.405, 19., 3.402, 2.063, 4881.406, 37., 344.094, 7.2, 
  1.7, 52.3, 47.964, "", 64.57, 0.574}, {"COG", "Africa", "Congo", 
  "2021-03-13", 9329., 0., 21.429, 131., 0., 0., 1690.621, 0., 3.883, 23.74, 
  0., 0., 0.34, "", "", "", "", "", "", "", "", "", "", "", "", "", "", "", 
  "", "", "", "", "", "", "", "", "", "", "", 47.22, 5.518092*^6, 15.405, 
  19., 3.402, 2.063, 4881.406, 37., 344.094, 7.2, 1.7, 52.3, 47.964, "", 
  64.57, 0.574}, {"COG", "Africa", "Congo", "2021-03-14", 9329., 0., 21.429, 
  131., 0., 0., 1690.621, 0., 3.883, 23.74, 0., 0., 0.34, "", "", "", "", "", 
  "", "", "", "", "", "", "", "", "", "", "", "", "", "", "", "", "", "", "", 
  "", "", 47.22, 5.518092*^6, 15.405, 19., 3.402, 2.063, 4881.406, 37., 
  344.094, 7.2, 1.7, 52.3, 47.964, "", 64.57, 0.574}, 
 {"COG", "Africa", "Congo", "2021-03-15", 9329., 0., 21.429, 131., 0., 0., 
  1690.621, 0., 3.883, 23.74, 0., 0., 0.33, "", "", "", "", "", "", "", "", 
  "", "", "", "", "", "", "", "", "", "", "", "", "", "", "", "", "", "", 
  47.22, 5.518092*^6, 15.405, 19., 3.402, 2.063, 4881.406, 37., 344.094, 7.2, 
  1.7, 52.3, 47.964, "", 64.57, 0.574}, {"COG", "Africa", "Congo", 
  "2021-03-16", 9329., 0., 21.429, 131., 0., 0., 1690.621, 0., 3.883, 23.74, 
  0., 0., 0.33, "", "", "", "", "", "", "", "", "", "", "", "", "", "", "", 
  "", "", "", "", "", "", "", "", "", "", "", 47.22, 5.518092*^6, 15.405, 
  19., 3.402, 2.063, 4881.406, 37., 344.094, 7.2, 1.7, 52.3, 47.964, "", 
  64.57, 0.574}, {"COG", "Africa", "Congo", "2021-03-17", 9329., 0., 0., 
  131., 0., 0., 1690.621, 0., 0., 23.74, 0., 0., 0.33, "", "", "", "", "", 
  "", "", "", "", "", "", "", "", "", "", "", "", "", "", "", "", "", "", "", 
  "", "", 47.22, 5.518092*^6, 15.405, 19., 3.402, 2.063, 4881.406, 37., 
  344.094, 7.2, 1.7, 52.3, 47.964, "", 64.57, 0.574}, 
 {"COG", "Africa", "Congo", "2021-03-18", 9564., 235., 33.571, 134., 3., 
  0.429, 1733.208, 42.587, 6.084, 24.284, 0.544, 0.078, 0.33, "", "", "", "", 
  "", "", "", "", "", "", "", "", "", "", "", "", "", "", "", "", "", "", "", 
  "", "", "", 47.22, 5.518092*^6, 15.405, 19., 3.402, 2.063, 4881.406, 37., 
  344.094, 7.2, 1.7, 52.3, 47.964, "", 64.57, 0.574}, 
 {"COG", "Africa", "Congo", "2021-03-19", 9564., 0., 33.571, 134., 0., 0.429, 
  1733.208, 0., 6.084, 24.284, 0., 0.078, 0.33, "", "", "", "", "", "", "", 
  "", "", "", "", "", "", "", "", "", "", "", "", "", "", "", "", "", "", "", 
  47.22, 5.518092*^6, 15.405, 19., 3.402, 2.063, 4881.406, 37., 344.094, 7.2, 
  1.7, 52.3, 47.964, "", 64.57, 0.574}, {"COG", "Africa", "Congo", 
  "2021-03-20", 9564., 0., 33.571, 134., 0., 0.429, 1733.208, 0., 6.084, 
  24.284, 0., 0.078, 0.33, "", "", "", "", "", "", "", "", "", "", "", "", 
  "", "", "", "", "", "", "", "", "", "", "", "", "", "", 47.22, 5.518092*^6, 
  15.405, 19., 3.402, 2.063, 4881.406, 37., 344.094, 7.2, 1.7, 52.3, 47.964, 
  "", 64.57, 0.574}, {"COG", "Africa", "Congo", "2021-03-21", 9564., 0., 
  33.571, 134., 0., 0.429, 1733.208, 0., 6.084, 24.284, 0., 0.078, 0.33, "", 
  "", "", "", "", "", "", "", "", "", "", "", "", "", "", "", "", "", "", "", 
  "", "", "", "", "", "", 47.22, 5.518092*^6, 15.405, 19., 3.402, 2.063, 
  4881.406, 37., 344.094, 7.2, 1.7, 52.3, 47.964, "", 64.57, 0.574}, 
 {"COG", "Africa", "Congo", "2021-03-22", 9564., 0., 33.571, 134., 0., 0.429, 
  1733.208, 0., 6.084, 24.284, 0., 0.078, 0.33, "", "", "", "", "", "", "", 
  "", "", "", "", "", "", "", "", "", "", "", "", "", "", "", "", "", "", "", 
  47.22, 5.518092*^6, 15.405, 19., 3.402, 2.063, 4881.406, 37., 344.094, 7.2, 
  1.7, 52.3, 47.964, "", 64.57, 0.574}, {"COG", "Africa", "Congo", 
  "2021-03-23", 9564., 0., 33.571, 134., 0., 0.429, 1733.208, 0., 6.084, 
  24.284, 0., 0.078, 0.32, "", "", "", "", "", "", "", "", "", "", "", "", 
  "", "", "", "", "", "", "", "", "", "", "", "", "", "", 47.22, 5.518092*^6, 
  15.405, 19., 3.402, 2.063, 4881.406, 37., 344.094, 7.2, 1.7, 52.3, 47.964, 
  "", 64.57, 0.574}, {"COG", "Africa", "Congo", "2021-03-24", 9681., 117., 
  50.286, 135., 1., 0.571, 1754.411, 21.203, 9.113, 24.465, 0.181, 0.104, 
  0.32, "", "", "", "", "", "", "", "", "", "", "", "", "", "", "", "", "", 
  "", "", "", "", "", "", "", "", "", 47.22, 5.518092*^6, 15.405, 19., 3.402, 
  2.063, 4881.406, 37., 344.094, 7.2, 1.7, 52.3, 47.964, "", 64.57, 0.574}, 
 {"COG", "Africa", "Congo", "2021-03-25", 9681., 0., 16.714, 135., 0., 0.143, 
  1754.411, 0., 3.029, 24.465, 0., 0.026, 0.32, "", "", "", "", "", "", "", 
  "", "", "", "", "", "", "", "", "", "", "", "", "", "", "", "", "", "", "", 
  47.22, 5.518092*^6, 15.405, 19., 3.402, 2.063, 4881.406, 37., 344.094, 7.2, 
  1.7, 52.3, 47.964, "", 64.57, 0.574}, {"COG", "Africa", "Congo", 
  "2021-03-26", 9681., 0., 16.714, 135., 0., 0.143, 1754.411, 0., 3.029, 
  24.465, 0., 0.026, 0.32, "", "", "", "", "", "", "", "", "", "", "", "", 
  "", "", "", "", "", "", "", "", "", "", "", "", "", "", 47.22, 5.518092*^6, 
  15.405, 19., 3.402, 2.063, 4881.406, 37., 344.094, 7.2, 1.7, 52.3, 47.964, 
  "", 64.57, 0.574}, {"COG", "Africa", "Congo", "2021-03-27", 9681., 0., 
  16.714, 135., 0., 0.143, 1754.411, 0., 3.029, 24.465, 0., 0.026, 0.31, "", 
  "", "", "", "", "", "", "", "", "", "", "", "", "", "", "", "", "", "", "", 
  "", "", "", "", "", "", 47.22, 5.518092*^6, 15.405, 19., 3.402, 2.063, 
  4881.406, 37., 344.094, 7.2, 1.7, 52.3, 47.964, "", 64.57, 0.574}, 
 {"COG", "Africa", "Congo", "2021-03-28", 9681., 0., 16.714, 135., 0., 0.143, 
  1754.411, 0., 3.029, 24.465, 0., 0.026, 0.31, "", "", "", "", "", "", "", 
  "", "", "", "", "", "", "", "", "", "", "", "", "", "", "", "", "", "", "", 
  47.22, 5.518092*^6, 15.405, 19., 3.402, 2.063, 4881.406, 37., 344.094, 7.2, 
  1.7, 52.3, 47.964, "", 64.57, 0.574}, {"COG", "Africa", "Congo", 
  "2021-03-29", 9681., 0., 16.714, 135., 0., 0.143, 1754.411, 0., 3.029, 
  24.465, 0., 0.026, 0.31, "", "", "", "", "", "", "", "", "", "", "", "", 
  "", "", "", "", "", "", "", "", "", "", "", "", "", "", 47.22, 5.518092*^6, 
  15.405, 19., 3.402, 2.063, 4881.406, 37., 344.094, 7.2, 1.7, 52.3, 47.964, 
  "", 64.57, 0.574}, {"COG", "Africa", "Congo", "2021-03-30", 9681., 0., 
  16.714, 135., 0., 0.143, 1754.411, 0., 3.029, 24.465, 0., 0.026, 0.31, "", 
  "", "", "", "", "", "", "", "", "", "", "", "", "", "", "", "", "", "", "", 
  "", "", "", "", "", "", 47.22, 5.518092*^6, 15.405, 19., 3.402, 2.063, 
  4881.406, 37., 344.094, 7.2, 1.7, 52.3, 47.964, "", 64.57, 0.574}, 
 {"COG", "Africa", "Congo", "2021-03-31", 9681., 0., 0., 135., 0., 0., 
  1754.411, 0., 0., 24.465, 0., 0., 0.3, "", "", "", "", "", "", "", "", "", 
  "", "", "", "", "", "", "", "", "", "", "", "", "", "", "", "", "", 47.22, 
  5.518092*^6, 15.405, 19., 3.402, 2.063, 4881.406, 37., 344.094, 7.2, 1.7, 
  52.3, 47.964, "", 64.57, 0.574}, {"COG", "Africa", "Congo", "2021-04-01", 
  9681., 0., 0., 135., 0., 0., 1754.411, 0., 0., 24.465, 0., 0., 0.3, "", "", 
  "", "", "", "", "", "", "", "", "", "", "", "", "", "", "", "", "", "", "", 
  "", "", "", "", "", 47.22, 5.518092*^6, 15.405, 19., 3.402, 2.063, 
  4881.406, 37., 344.094, 7.2, 1.7, 52.3, 47.964, "", 64.57, 0.574}, 
 {"COG", "Africa", "Congo", "2021-04-02", 9681., 0., 0., 135., 0., 0., 
  1754.411, 0., 0., 24.465, 0., 0., 0.3, "", "", "", "", "", "", "", "", "", 
  "", "", "", "", "", "", "", "", "", "", "", "", "", "", "", "", "", 47.22, 
  5.518092*^6, 15.405, 19., 3.402, 2.063, 4881.406, 37., 344.094, 7.2, 1.7, 
  52.3, 47.964, "", 64.57, 0.574}, {"COG", "Africa", "Congo", "2021-04-03", 
  9681., 0., 0., 135., 0., 0., 1754.411, 0., 0., 24.465, 0., 0., 0.3, "", "", 
  "", "", "", "", "", "", "", "", "", "", "", "", "", "", "", "", "", "", "", 
  "", "", "", "", "", 47.22, 5.518092*^6, 15.405, 19., 3.402, 2.063, 
  4881.406, 37., 344.094, 7.2, 1.7, 52.3, 47.964, "", 64.57, 0.574}, 
 {"COG", "Africa", "Congo", "2021-04-04", 9681., 0., 0., 135., 0., 0., 
  1754.411, 0., 0., 24.465, 0., 0., 0.3, "", "", "", "", "", "", "", "", "", 
  "", "", "", "", "", "", "", "", "", "", "", "", "", "", "", "", "", 47.22, 
  5.518092*^6, 15.405, 19., 3.402, 2.063, 4881.406, 37., 344.094, 7.2, 1.7, 
  52.3, 47.964, "", 64.57, 0.574}, {"COG", "Africa", "Congo", "2021-04-05", 
  9681., 0., 0., 135., 0., 0., 1754.411, 0., 0., 24.465, 0., 0., 0.29, "", 
  "", "", "", "", "", "", "", "", "", "", "", "", "", "", "", "", "", "", "", 
  "", "", "", "", "", "", 47.22, 5.518092*^6, 15.405, 19., 3.402, 2.063, 
  4881.406, 37., 344.094, 7.2, 1.7, 52.3, 47.964, "", 64.57, 0.574}, 
 {"COG", "Africa", "Congo", "2021-04-06", 10084., 403., 57.571, 137., 2., 
  0.286, 1827.443, 73.032, 10.433, 24.827, 0.362, 0.052, 0.29, "", "", "", 
  "", "", "", "", "", "", "", "", "", "", "", "", "", "", "", "", "", "", "", 
  "", "", "", "", 47.22, 5.518092*^6, 15.405, 19., 3.402, 2.063, 4881.406, 
  37., 344.094, 7.2, 1.7, 52.3, 47.964, "", 64.57, 0.574}, 
 {"COG", "Africa", "Congo", "2021-04-07", 10084., 0., 57.571, 137., 0., 
  0.286, 1827.443, 0., 10.433, 24.827, 0., 0.052, 0.29, "", "", "", "", "", 
  "", "", "", "", "", "", "", "", "", "", "", "", "", "", "", "", "", "", "", 
  "", "", 47.22, 5.518092*^6, 15.405, 19., 3.402, 2.063, 4881.406, 37., 
  344.094, 7.2, 1.7, 52.3, 47.964, "", 64.57, 0.574}, 
 {"COG", "Africa", "Congo", "2021-04-08", 10084., 0., 57.571, 137., 0., 
  0.286, 1827.443, 0., 10.433, 24.827, 0., 0.052, 0.29, "", "", "", "", "", 
  "", "", "", "", "", "", "", "", "", "", "", "", "", "", "", "", "", "", "", 
  "", "", 47.22, 5.518092*^6, 15.405, 19., 3.402, 2.063, 4881.406, 37., 
  344.094, 7.2, 1.7, 52.3, 47.964, "", 64.57, 0.574}, 
 {"COG", "Africa", "Congo", "2021-04-09", 10084., 0., 57.571, 137., 0., 
  0.286, 1827.443, 0., 10.433, 24.827, 0., 0.052, 0.29, "", "", "", "", "", 
  "", "", "", "", "", "", "", "", "", "", "", "", "", "", "", "", "", "", "", 
  "", "", 47.22, 5.518092*^6, 15.405, 19., 3.402, 2.063, 4881.406, 37., 
  344.094, 7.2, 1.7, 52.3, 47.964, "", 64.57, 0.574}, 
 {"COG", "Africa", "Congo", "2021-04-10", 10084., 0., 57.571, 137., 0., 
  0.286, 1827.443, 0., 10.433, 24.827, 0., 0.052, 0.29, "", "", "", "", "", 
  "", "", "", "", "", "", "", "", "", "", "", "", "", "", "", "", "", "", "", 
  "", "", 47.22, 5.518092*^6, 15.405, 19., 3.402, 2.063, 4881.406, 37., 
  344.094, 7.2, 1.7, 52.3, 47.964, "", 64.57, 0.574}, 
 {"COG", "Africa", "Congo", "2021-04-11", 10084., 0., 57.571, 137., 0., 
  0.286, 1827.443, 0., 10.433, 24.827, 0., 0.052, 0.29, "", "", "", "", "", 
  "", "", "", "", "", "", "", "", "", "", "", "", "", "", "", "", "", "", "", 
  "", "", 47.22, 5.518092*^6, 15.405, 19., 3.402, 2.063, 4881.406, 37., 
  344.094, 7.2, 1.7, 52.3, 47.964, "", 64.57, 0.574}, 
 {"COG", "Africa", "Congo", "2021-04-12", 10084., 0., 57.571, 137., 0., 
  0.286, 1827.443, 0., 10.433, 24.827, 0., 0.052, 0.29, "", "", "", "", "", 
  "", "", "", "", "", "", "", "", "", "", "", "", "", "", "", "", "", "", "", 
  "", "", 47.22, 5.518092*^6, 15.405, 19., 3.402, 2.063, 4881.406, 37., 
  344.094, 7.2, 1.7, 52.3, 47.964, "", 64.57, 0.574}, 
 {"COG", "Africa", "Congo", "2021-04-13", 10084., 0., 0., 137., 0., 0., 
  1827.443, 0., 0., 24.827, 0., 0., 0.29, "", "", "", "", "", "", "", "", "", 
  "", "", "", "", "", "", "", "", "", "", "", "", "", "", "", "", "", 53.7, 
  5.518092*^6, 15.405, 19., 3.402, 2.063, 4881.406, 37., 344.094, 7.2, 1.7, 
  52.3, 47.964, "", 64.57, 0.574}, {"COG", "Africa", "Congo", "2021-04-14", 
  10084., 0., 0., 139., 2., 0.286, 1827.443, 0., 0., 25.19, 0.362, 0.052, 
  0.29, "", "", "", "", "", "", "", "", "", "", "", "", "", "", "", "", "", 
  14297., 14297., "", "", "", 0.26, 0.26, "", "", 53.7, 5.518092*^6, 15.405, 
  19., 3.402, 2.063, 4881.406, 37., 344.094, 7.2, 1.7, 52.3, 47.964, "", 
  64.57, 0.574}, {"COG", "Africa", "Congo", "2021-04-15", 10084., 0., 0., 
  139., 0., 0.286, 1827.443, 0., 0., 25.19, 0., 0.052, 0.29, "", "", "", "", 
  "", "", "", "", "", "", "", "", "", "", "", "", "", "", "", "", "", 852., 
  "", "", "", 154., 53.7, 5.518092*^6, 15.405, 19., 3.402, 2.063, 4881.406, 
  37., 344.094, 7.2, 1.7, 52.3, 47.964, "", 64.57, 0.574}, 
 {"COG", "Africa", "Congo", "2021-04-16", 10084., 0., 0., 139., 0., 0.286, 
  1827.443, 0., 0., 25.19, 0., 0.052, 0.29, "", "", "", "", "", "", "", "", 
  "", "", "", "", "", "", "", "", "", "", "", "", "", 852., "", "", "", 154., 
  53.7, 5.518092*^6, 15.405, 19., 3.402, 2.063, 4881.406, 37., 344.094, 7.2, 
  1.7, 52.3, 47.964, "", 64.57, 0.574}, {"COG", "Africa", "Congo", 
  "2021-04-17", 10084., 0., 0., 139., 0., 0.286, 1827.443, 0., 0., 25.19, 0., 
  0.052, 0.29, "", "", "", "", "", "", "", "", "", "", "", "", "", "", "", 
  "", "", "", "", "", "", 852., "", "", "", 154., 53.7, 5.518092*^6, 15.405, 
  19., 3.402, 2.063, 4881.406, 37., 344.094, 7.2, 1.7, 52.3, 47.964, "", 
  64.57, 0.574}, {"COG", "Africa", "Congo", "2021-04-18", 10084., 0., 0., 
  139., 0., 0.286, 1827.443, 0., 0., 25.19, 0., 0.052, 0.3, "", "", "", "", 
  "", "", "", "", "", "", "", "", "", "", "", "", "", "", "", "", "", 852., 
  "", "", "", 154., 53.7, 5.518092*^6, 15.405, 19., 3.402, 2.063, 4881.406, 
  37., 344.094, 7.2, 1.7, 52.3, 47.964, "", 64.57, 0.574}, 
 {"COG", "Africa", "Congo", "2021-04-19", 10084., 0., 0., 139., 0., 0.286, 
  1827.443, 0., 0., 25.19, 0., 0.052, 0.3, "", "", "", "", "", "", "", "", 
  "", "", "", "", "", "", "", "", "", "", "", "", "", 852., "", "", "", 154., 
  53.7, 5.518092*^6, 15.405, 19., 3.402, 2.063, 4881.406, 37., 344.094, 7.2, 
  1.7, 52.3, 47.964, "", 64.57, 0.574}, {"COG", "Africa", "Congo", 
  "2021-04-20", 10084., 0., 0., 139., 0., 0.286, 1827.443, 0., 0., 25.19, 0., 
  0.052, 0.3, "", "", "", "", "", "", "", "", "", "", "", "", "", "", "", "", 
  "", "", "", "", "", 852., "", "", "", 154., 55.56, 5.518092*^6, 15.405, 
  19., 3.402, 2.063, 4881.406, 37., 344.094, 7.2, 1.7, 52.3, 47.964, "", 
  64.57, 0.574}, {"COG", "Africa", "Congo", "2021-04-21", 10084., 0., 0., 
  139., 0., 0., 1827.443, 0., 0., 25.19, 0., 0., 0.3, "", "", "", "", "", "", 
  "", "", "", "", "", "", "", "", "", "", "", "", "", "", "", 852., "", "", 
  "", 154., 55.56, 5.518092*^6, 15.405, 19., 3.402, 2.063, 4881.406, 37., 
  344.094, 7.2, 1.7, 52.3, 47.964, "", 64.57, 0.574}, 
 {"COG", "Africa", "Congo", "2021-04-22", 10084., 0., 0., 139., 0., 0., 
  1827.443, 0., 0., 25.19, 0., 0., 0.3, "", "", "", "", "", "", "", "", "", 
  "", "", "", "", "", "", "", "", "", "", "", "", 852., "", "", "", 154., 
  55.56, 5.518092*^6, 15.405, 19., 3.402, 2.063, 4881.406, 37., 344.094, 7.2, 
  1.7, 52.3, 47.964, "", 64.57, 0.574}, {"COG", "Africa", "Congo", 
  "2021-04-23", 10084., 0., 0., 139., 0., 0., 1827.443, 0., 0., 25.19, 0., 
  0., 0.3, "", "", "", "", "", "", "", "", "", "", "", "", "", "", "", "", 
  "", "", "", "", "", 852., "", "", "", 154., 55.56, 5.518092*^6, 15.405, 
  19., 3.402, 2.063, 4881.406, 37., 344.094, 7.2, 1.7, 52.3, 47.964, "", 
  64.57, 0.574}, {"COG", "Africa", "Congo", "2021-04-24", 10084., 0., 0., 
  139., 0., 0., 1827.443, 0., 0., 25.19, 0., 0., 0.31, "", "", "", "", "", 
  "", "", "", "", "", "", "", "", "", "", "", "", "", "", "", "", 852., "", 
  "", "", 154., 55.56, 5.518092*^6, 15.405, 19., 3.402, 2.063, 4881.406, 37., 
  344.094, 7.2, 1.7, 52.3, 47.964, "", 64.57, 0.574}, 
 {"COG", "Africa", "Congo", "2021-04-25", 10678., 594., 84.857, 144., 5., 
  0.714, 1935.089, 107.646, 15.378, 26.096, 0.906, 0.129, 0.31, "", "", "", 
  "", "", "", "", "", "", "", "", "", "", "", "", "", "", "", "", "", "", 
  852., "", "", "", 154., 55.56, 5.518092*^6, 15.405, 19., 3.402, 2.063, 
  4881.406, 37., 344.094, 7.2, 1.7, 52.3, 47.964, "", 64.57, 0.574}, 
 {"COG", "Africa", "Congo", "2021-04-26", 10678., 0., 84.857, 144., 0., 
  0.714, 1935.089, 0., 15.378, 26.096, 0., 0.129, 0.31, "", "", "", "", "", 
  "", "", "", "", "", "", "", "", "", "", "", "", "", "", "", "", 852., "", 
  "", "", 154., 55.56, 5.518092*^6, 15.405, 19., 3.402, 2.063, 4881.406, 37., 
  344.094, 7.2, 1.7, 52.3, 47.964, "", 64.57, 0.574}, 
 {"COG", "Africa", "Congo", "2021-04-27", 10678., 0., 84.857, 144., 0., 
  0.714, 1935.089, 0., 15.378, 26.096, 0., 0.129, 0.31, "", "", "", "", "", 
  "", "", "", "", "", "", "", "", "", "", "", "", "", "", "", "", 852., "", 
  "", "", 154., 55.56, 5.518092*^6, 15.405, 19., 3.402, 2.063, 4881.406, 37., 
  344.094, 7.2, 1.7, 52.3, 47.964, "", 64.57, 0.574}, 
 {"COG", "Africa", "Congo", "2021-04-28", 10678., 0., 84.857, 144., 0., 
  0.714, 1935.089, 0., 15.378, 26.096, 0., 0.129, 0.32, "", "", "", "", "", 
  "", "", "", "", "", "", "", "", "", "", "", "", "", "", "", "", 852., "", 
  "", "", 154., 55.56, 5.518092*^6, 15.405, 19., 3.402, 2.063, 4881.406, 37., 
  344.094, 7.2, 1.7, 52.3, 47.964, "", 64.57, 0.574}, 
 {"COG", "Africa", "Congo", "2021-04-29", 10678., 0., 84.857, 144., 0., 
  0.714, 1935.089, 0., 15.378, 26.096, 0., 0.129, 0.32, "", "", "", "", "", 
  "", "", "", "", "", "", "", "", "", "", "", "", "", "", "", "", 852., "", 
  "", "", 154., 55.56, 5.518092*^6, 15.405, 19., 3.402, 2.063, 4881.406, 37., 
  344.094, 7.2, 1.7, 52.3, 47.964, "", 64.57, 0.574}, 
 {"COG", "Africa", "Congo", "2021-04-30", 10678., 0., 84.857, 144., 0., 
  0.714, 1935.089, 0., 15.378, 26.096, 0., 0.129, 0.32, "", "", "", "", "", 
  "", "", "", "", "", "", "", "", "", "", "", "", "", "", "", "", 852., "", 
  "", "", 154., 55.56, 5.518092*^6, 15.405, 19., 3.402, 2.063, 4881.406, 37., 
  344.094, 7.2, 1.7, 52.3, 47.964, "", 64.57, 0.574}, 
 {"COG", "Africa", "Congo", "2021-05-01", 10678., 0., 84.857, 144., 0., 
  0.714, 1935.089, 0., 15.378, 26.096, 0., 0.129, 0.33, "", "", "", "", "", 
  "", "", "", "", "", "", "", "", "", "", "", "", "", "", "", "", 852., "", 
  "", "", 154., 55.56, 5.518092*^6, 15.405, 19., 3.402, 2.063, 4881.406, 37., 
  344.094, 7.2, 1.7, 52.3, 47.964, "", 64.57, 0.574}, 
 {"COG", "Africa", "Congo", "2021-05-02", 10678., 0., 0., 144., 0., 0., 
  1935.089, 0., 0., 26.096, 0., 0., 0.33, "", "", "", "", "", "", "", "", "", 
  "", "", "", "", "", "", "", "", "", "", "", "", 852., "", "", "", 154., 
  55.56, 5.518092*^6, 15.405, 19., 3.402, 2.063, 4881.406, 37., 344.094, 7.2, 
  1.7, 52.3, 47.964, "", 64.57, 0.574}, {"COG", "Africa", "Congo", 
  "2021-05-03", 11016., 338., 48.286, 147., 3., 0.429, 1996.342, 61.253, 
  8.75, 26.64, 0.544, 0.078, 0.34, "", "", "", "", "", "", "", "", "", "", 
  "", "", "", "", "", "", "", "", "", "", "", 852., "", "", "", 154., 55.56, 
  5.518092*^6, 15.405, 19., 3.402, 2.063, 4881.406, 37., 344.094, 7.2, 1.7, 
  52.3, 47.964, "", 64.57, 0.574}, {"COG", "Africa", "Congo", "2021-05-04", 
  11016., 0., 48.286, 147., 0., 0.429, 1996.342, 0., 8.75, 26.64, 0., 0.078, 
  0.34, "", "", "", "", "", "", "", "", "", "", "", "", "", "", "", "", "", 
  "", "", "", "", 852., "", "", "", 154., 55.56, 5.518092*^6, 15.405, 19., 
  3.402, 2.063, 4881.406, 37., 344.094, 7.2, 1.7, 52.3, 47.964, "", 64.57, 
  0.574}, {"COG", "Africa", "Congo", "2021-05-05", 11016., 0., 48.286, 147., 
  0., 0.429, 1996.342, 0., 8.75, 26.64, 0., 0.078, 0.35, "", "", "", "", "", 
  "", "", "", "", "", "", "", "", "", "", "", "", "", "", "", "", 852., "", 
  "", "", 154., 55.56, 5.518092*^6, 15.405, 19., 3.402, 2.063, 4881.406, 37., 
  344.094, 7.2, 1.7, 52.3, 47.964, "", 64.57, 0.574}, 
 {"COG", "Africa", "Congo", "2021-05-06", 11016., 0., 48.286, 147., 0., 
  0.429, 1996.342, 0., 8.75, 26.64, 0., 0.078, 0.35, "", "", "", "", "", "", 
  "", "", "", "", "", "", "", "", "", "", "", "", "", "", "", 852., "", "", 
  "", 154., 55.56, 5.518092*^6, 15.405, 19., 3.402, 2.063, 4881.406, 37., 
  344.094, 7.2, 1.7, 52.3, 47.964, "", 64.57, 0.574}, 
 {"COG", "Africa", "Congo", "2021-05-07", 11147., 131., 67., 148., 1., 0.571, 
  2020.082, 23.74, 12.142, 26.821, 0.181, 0.104, 0.36, "", "", "", "", "", 
  "", "", "", "", "", "", "", "", "", "", "", "", "", "", "", "", 852., "", 
  "", "", 154., 55.56, 5.518092*^6, 15.405, 19., 3.402, 2.063, 4881.406, 37., 
  344.094, 7.2, 1.7, 52.3, 47.964, "", 64.57, 0.574}, 
 {"COG", "Africa", "Congo", "2021-05-08", 11147., 0., 67., 148., 0., 0.571, 
  2020.082, 0., 12.142, 26.821, 0., 0.104, 0.36, "", "", "", "", "", "", "", 
  "", "", "", "", "", "", "", "", "", "", "", "", "", "", 852., "", "", "", 
  154., 55.56, 5.518092*^6, 15.405, 19., 3.402, 2.063, 4881.406, 37., 
  344.094, 7.2, 1.7, 52.3, 47.964, "", 64.57, 0.574}, 
 {"COG", "Africa", "Congo", "2021-05-09", 11147., 0., 67., 148., 0., 0.571, 
  2020.082, 0., 12.142, 26.821, 0., 0.104, 0.36, "", "", "", "", "", "", "", 
  "", "", "", "", "", "", "", "", "", "", "", "", "", "", 852., "", "", "", 
  154., 55.56, 5.518092*^6, 15.405, 19., 3.402, 2.063, 4881.406, 37., 
  344.094, 7.2, 1.7, 52.3, 47.964, "", 64.57, 0.574}, 
 {"COG", "Africa", "Congo", "2021-05-10", 11343., 196., 46.714, 148., 0., 
  0.143, 2055.602, 35.52, 8.466, 26.821, 0., 0.026, 0.37, "", "", "", "", "", 
  "", "", "", "", "", "", "", "", "", "", "", "", "", "", "", "", 852., "", 
  "", "", 154., 55.56, 5.518092*^6, 15.405, 19., 3.402, 2.063, 4881.406, 37., 
  344.094, 7.2, 1.7, 52.3, 47.964, "", 64.57, 0.574}, 
 {"COG", "Africa", "Congo", "2021-05-11", 11343., 0., 46.714, 148., 0., 
  0.143, 2055.602, 0., 8.466, 26.821, 0., 0.026, 0.37, "", "", "", "", "", 
  "", "", "", "", "", "", "", "", "", "", "", "", "", "", "", "", 852., "", 
  "", "", 154., 55.56, 5.518092*^6, 15.405, 19., 3.402, 2.063, 4881.406, 37., 
  344.094, 7.2, 1.7, 52.3, 47.964, "", 64.57, 0.574}, 
 {"COG", "Africa", "Congo", "2021-05-12", 11343., 0., 46.714, 148., 0., 
  0.143, 2055.602, 0., 8.466, 26.821, 0., 0.026, 0.37, "", "", "", "", "", 
  "", "", "", "", "", "", "", "", "", "", "", "", 38151., 22531., 15620., "", 
  852., 0.69, 0.41, 0.28, 154., 55.56, 5.518092*^6, 15.405, 19., 3.402, 
  2.063, 4881.406, 37., 344.094, 7.2, 1.7, 52.3, 47.964, "", 64.57, 0.574}, 
 {"COG", "Africa", "Congo", "2021-05-13", 11343., 0., 46.714, 148., 0., 
  0.143, 2055.602, 0., 8.466, 26.821, 0., 0.026, 0.37, "", "", "", "", "", 
  "", "", "", "", "", "", "", "", "", "", "", "", "", "", "", "", 733., "", 
  "", "", 133., 55.56, 5.518092*^6, 15.405, 19., 3.402, 2.063, 4881.406, 37., 
  344.094, 7.2, 1.7, 52.3, 47.964, "", 64.57, 0.574}, 
 {"COG", "Africa", "Congo", "2021-05-14", 11343., 0., 28., 148., 0., 0., 
  2055.602, 0., 5.074, 26.821, 0., 0., 0.37, "", "", "", "", "", "", "", "", 
  "", "", "", "", "", "", "", "", "", "", "", "", "", 614., "", "", "", 111., 
  55.56, 5.518092*^6, 15.405, 19., 3.402, 2.063, 4881.406, 37., 344.094, 7.2, 
  1.7, 52.3, 47.964, "", 64.57, 0.574}, {"COG", "Africa", "Congo", 
  "2021-05-15", 11343., 0., 28., 148., 0., 0., 2055.602, 0., 5.074, 26.821, 
  0., 0., 0.37, "", "", "", "", "", "", "", "", "", "", "", "", "", "", "", 
  "", "", "", "", "", "", 495., "", "", "", 90., 55.56, 5.518092*^6, 15.405, 
  19., 3.402, 2.063, 4881.406, 37., 344.094, 7.2, 1.7, 52.3, 47.964, "", 
  64.57, 0.574}, {"COG", "Africa", "Congo", "2021-05-16", 11343., 0., 28., 
  148., 0., 0., 2055.602, 0., 5.074, 26.821, 0., 0., 0.37, "", "", "", "", 
  "", "", "", "", "", "", "", "", "", "", "", "", "", "", "", "", "", 376., 
  "", "", "", 68., 55.56, 5.518092*^6, 15.405, 19., 3.402, 2.063, 4881.406, 
  37., 344.094, 7.2, 1.7, 52.3, 47.964, "", 64.57, 0.574}, 
 {"COG", "Africa", "Congo", "2021-05-17", 11343., 0., 0., 148., 0., 0., 
  2055.602, 0., 0., 26.821, 0., 0., 0.38, "", "", "", "", "", "", "", "", "", 
  "", "", "", "", "", "", "", "", "", "", "", "", 257., "", "", "", 47., 
  55.56, 5.518092*^6, 15.405, 19., 3.402, 2.063, 4881.406, 37., 344.094, 7.2, 
  1.7, 52.3, 47.964, "", 64.57, 0.574}, {"COG", "Africa", "Congo", 
  "2021-05-18", 11343., 0., 0., 148., 0., 0., 2055.602, 0., 0., 26.821, 0., 
  0., 0.38, "", "", "", "", "", "", "", "", "", "", "", "", "", "", "", "", 
  "", 38268., 22623., 15645., "", 138., 0.69, 0.41, 0.28, 25., 50.93, 
  5.518092*^6, 15.405, 19., 3.402, 2.063, 4881.406, 37., 344.094, 7.2, 1.7, 
  52.3, 47.964, "", 64.57, 0.574}, {"COG", "Africa", "Congo", "2021-05-19", 
  11476., 133., 19., 150., 2., 0.286, 2079.704, 24.103, 3.443, 27.183, 0.362, 
  0.052, 0.38, "", "", "", "", "", "", "", "", "", "", "", "", "", "", "", 
  "", "", "", "", "", "", "", "", "", "", "", 50.93, 5.518092*^6, 15.405, 
  19., 3.402, 2.063, 4881.406, 37., 344.094, 7.2, 1.7, 52.3, 47.964, "", 
  64.57, 0.574}, {"COG", "Africa", "Congo", "2021-05-20", 11476., 0., 19., 
  150., 0., 0.286, 2079.704, 0., 3.443, 27.183, 0., 0.052, 0.38, "", "", "", 
  "", "", "", "", "", "", "", "", "", "", "", "", "", "", "", "", "", "", "", 
  "", "", "", "", 50.93, 5.518092*^6, 15.405, 19., 3.402, 2.063, 4881.406, 
  37., 344.094, 7.2, 1.7, 52.3, 47.964, "", 64.57, 0.574}, 
 {"COG", "Africa", "Congo", "2021-05-21", 11476., 0., 19., 150., 0., 0.286, 
  2079.704, 0., 3.443, 27.183, 0., 0.052, 0.38, "", "", "", "", "", "", "", 
  "", "", "", "", "", "", "", "", "", "", "", "", "", "", "", "", "", "", "", 
  50.93, 5.518092*^6, 15.405, 19., 3.402, 2.063, 4881.406, 37., 344.094, 7.2, 
  1.7, 52.3, 47.964, "", 64.57, 0.574}, {"COG", "Africa", "Congo", 
  "2021-05-22", 11476., 0., 19., 150., 0., 0.286, 2079.704, 0., 3.443, 
  27.183, 0., 0.052, 0.38, "", "", "", "", "", "", "", "", "", "", "", "", 
  "", "", "", "", "", "", "", "", "", "", "", "", "", "", 50.93, 5.518092*^6, 
  15.405, 19., 3.402, 2.063, 4881.406, 37., 344.094, 7.2, 1.7, 52.3, 47.964, 
  "", 64.57, 0.574}, {"COG", "Africa", "Congo", "2021-05-23", 11476., 0., 
  19., 150., 0., 0.286, 2079.704, 0., 3.443, 27.183, 0., 0.052, 0.37, "", "", 
  "", "", "", "", "", "", "", "", "", "", "", "", "", "", "", "", "", "", "", 
  "", "", "", "", "", 50.93, 5.518092*^6, 15.405, 19., 3.402, 2.063, 
  4881.406, 37., 344.094, 7.2, 1.7, 52.3, 47.964, "", 64.57, 0.574}, 
 {"COG", "Africa", "Congo", "2021-05-24", 11476., 0., 19., 150., 0., 0.286, 
  2079.704, 0., 3.443, 27.183, 0., 0.052, 0.37, "", "", "", "", "", "", "", 
  "", "", "", "", "", "", "", "", "", "", "", "", "", "", "", "", "", "", "", 
  50.93, 5.518092*^6, 15.405, 19., 3.402, 2.063, 4881.406, 37., 344.094, 7.2, 
  1.7, 52.3, 47.964, "", 64.57, 0.574}, {"COG", "Africa", "Congo", 
  "2021-05-25", 11658., 182., 45., 153., 3., 0.714, 2112.687, 32.982, 8.155, 
  27.727, 0.544, 0.129, 0.37, "", "", "", "", "", "", "", "", "", "", "", "", 
  "", "", "", "", "", "", "", "", "", "", "", "", "", "", 50.93, 5.518092*^6, 
  15.405, 19., 3.402, 2.063, 4881.406, 37., 344.094, 7.2, 1.7, 52.3, 47.964, 
  "", 64.57, 0.574}, {"COG", "Africa", "Congo", "2021-05-26", 11658., 0., 
  26., 153., 0., 0.429, 2112.687, 0., 4.712, 27.727, 0., 0.078, 0.37, "", "", 
  "", "", "", "", "", "", "", "", "", "", "", "", "", "", "", "", "", "", "", 
  "", "", "", "", "", 50.93, 5.518092*^6, 15.405, 19., 3.402, 2.063, 
  4881.406, 37., 344.094, 7.2, 1.7, 52.3, 47.964, "", 64.57, 0.574}, 
 {"COG", "Africa", "Congo", "2021-05-27", 11658., 0., 26., 153., 0., 0.429, 
  2112.687, 0., 4.712, 27.727, 0., 0.078, 0.37, "", "", "", "", "", "", "", 
  "", "", "", "", "", "", "", "", "", "", "", "", "", "", "", "", "", "", "", 
  50.93, 5.518092*^6, 15.405, 19., 3.402, 2.063, 4881.406, 37., 344.094, 7.2, 
  1.7, 52.3, 47.964, "", 64.57, 0.574}, {"COG", "Africa", "Congo", 
  "2021-05-28", 11658., 0., 26., 153., 0., 0.429, 2112.687, 0., 4.712, 
  27.727, 0., 0.078, 0.37, "", "", "", "", "", "", "", "", "", "", "", "", 
  "", "", "", "", "", "", "", "", "", "", "", "", "", "", 50.93, 5.518092*^6, 
  15.405, 19., 3.402, 2.063, 4881.406, 37., 344.094, 7.2, 1.7, 52.3, 47.964, 
  "", 64.57, 0.574}, {"COG", "Africa", "Congo", "2021-05-29", 11658., 0., 
  26., 153., 0., 0.429, 2112.687, 0., 4.712, 27.727, 0., 0.078, 0.37, "", "", 
  "", "", "", "", "", "", "", "", "", "", "", "", "", "", "", "", "", "", "", 
  "", "", "", "", "", 50.93, 5.518092*^6, 15.405, 19., 3.402, 2.063, 
  4881.406, 37., 344.094, 7.2, 1.7, 52.3, 47.964, "", 64.57, 0.574}, 
 {"COG", "Africa", "Congo", "2021-05-30", 11658., 0., 26., 153., 0., 0.429, 
  2112.687, 0., 4.712, 27.727, 0., 0.078, 0.37, "", "", "", "", "", "", "", 
  "", "", "", "", "", "", "", "", "", "", "", "", "", "", "", "", "", "", "", 
  50.93, 5.518092*^6, 15.405, 19., 3.402, 2.063, 4881.406, 37., 344.094, 7.2, 
  1.7, 52.3, 47.964, "", 64.57, 0.574}, {"COG", "Africa", "Congo", 
  "2021-05-31", 11658., 0., 26., 153., 0., 0.429, 2112.687, 0., 4.712, 
  27.727, 0., 0.078, 0.37, "", "", "", "", "", "", "", "", "", "", "", "", 
  "", "", "", "", "", "", "", "", "", "", "", "", "", "", 50.93, 5.518092*^6, 
  15.405, 19., 3.402, 2.063, 4881.406, 37., 344.094, 7.2, 1.7, 52.3, 47.964, 
  "", 64.57, 0.574}, {"COG", "Africa", "Congo", "2021-06-01", 11658., 0., 0., 
  153., 0., 0., 2112.687, 0., 0., 27.727, 0., 0., 0.37, "", "", "", "", "", 
  "", "", "", "", "", "", "", "", "", "", "", "", "", "", "", "", "", "", "", 
  "", "", 50.93, 5.518092*^6, 15.405, 19., 3.402, 2.063, 4881.406, 37., 
  344.094, 7.2, 1.7, 52.3, 47.964, "", 64.57, 0.574}, 
 {"COG", "Africa", "Congo", "2021-06-02", 11845., 187., 26.714, 154., 1., 
  0.143, 2146.575, 33.889, 4.841, 27.908, 0.181, 0.026, 0.38, "", "", "", "", 
  "", "", "", "", "", "", "", "", "", "", "", "", "", "", "", "", "", "", "", 
  "", "", "", 50.93, 5.518092*^6, 15.405, 19., 3.402, 2.063, 4881.406, 37., 
  344.094, 7.2, 1.7, 52.3, 47.964, "", 64.57, 0.574}, 
 {"COG", "Africa", "Congo", "2021-06-03", 11845., 0., 26.714, 154., 0., 
  0.143, 2146.575, 0., 4.841, 27.908, 0., 0.026, 0.38, "", "", "", "", "", 
  "", "", "", "", "", "", "", "", "", "", "", "", "", "", "", "", "", "", "", 
  "", "", 50.93, 5.518092*^6, 15.405, 19., 3.402, 2.063, 4881.406, 37., 
  344.094, 7.2, 1.7, 52.3, 47.964, "", 64.57, 0.574}, 
 {"COG", "Africa", "Congo", "2021-06-04", 11920., 75., 37.429, 155., 1., 
  0.286, 2160.167, 13.592, 6.783, 28.089, 0.181, 0.052, 0.38, "", "", "", "", 
  "", "", "", "", "", "", "", "", "", "", "", "", "", "", "", "", "", "", "", 
  "", "", "", 50.93, 5.518092*^6, 15.405, 19., 3.402, 2.063, 4881.406, 37., 
  344.094, 7.2, 1.7, 52.3, 47.964, "", 64.57, 0.574}, 
 {"COG", "Africa", "Congo", "2021-06-05", 11920., 0., 37.429, 155., 0., 
  0.286, 2160.167, 0., 6.783, 28.089, 0., 0.052, 0.38, "", "", "", "", "", 
  "", "", "", "", "", "", "", "", "", "", "", "", "", "", "", "", "", "", "", 
  "", "", 50.93, 5.518092*^6, 15.405, 19., 3.402, 2.063, 4881.406, 37., 
  344.094, 7.2, 1.7, 52.3, 47.964, "", 64.57, 0.574}, 
 {"COG", "Africa", "Congo", "2021-06-06", 11920., 0., 37.429, 155., 0., 
  0.286, 2160.167, 0., 6.783, 28.089, 0., 0.052, 0.38, "", "", "", "", "", 
  "", "", "", "", "", "", "", "", "", "", "", "", "", "", "", "", "", "", "", 
  "", "", 50.93, 5.518092*^6, 15.405, 19., 3.402, 2.063, 4881.406, 37., 
  344.094, 7.2, 1.7, 52.3, 47.964, "", 64.57, 0.574}, 
 {"COG", "Africa", "Congo", "2021-06-07", 12026., 106., 52.571, 157., 2., 
  0.571, 2179.376, 19.21, 9.527, 28.452, 0.362, 0.104, "", "", "", "", "", 
  "", "", "", "", "", "", "", "", "", "", "", "", "", "", "", "", "", "", "", 
  "", "", "", 50.93, 5.518092*^6, 15.405, 19., 3.402, 2.063, 4881.406, 37., 
  344.094, 7.2, 1.7, 52.3, 47.964, "", 64.57, 0.574}, 
 {"COK", "Oceania", "Cook Islands", "2021-05-25", "", "", "", "", "", "", "", 
  "", "", "", "", "", "", "", "", "", "", "", "", "", "", "", "", "", "", "", 
  "", "", "", "", 4363., 4363., "", "", "", 24.84, 24.84, "", "", "", 17564., 
  "", "", "", "", "", "", "", "", "", "", "", "", 76.25, ""}, 
 {"COK", "Oceania", "Cook Islands", "2021-05-26", "", "", "", "", "", "", "", 
  "", "", "", "", "", "", "", "", "", "", "", "", "", "", "", "", "", "", "", 
  "", "", "", "", "", "", "", "", 561., "", "", "", 31940., "", 17564., "", 
  "", "", "", "", "", "", "", "", "", "", "", 76.25, ""}, 
 {"COK", "Oceania", "Cook Islands", "2021-05-27", "", "", "", "", "", "", "", 
  "", "", "", "", "", "", "", "", "", "", "", "", "", "", "", "", "", "", "", 
  "", "", "", "", "", "", "", "", 561., "", "", "", 31940., "", 17564., "", 
  "", "", "", "", "", "", "", "", "", "", "", 76.25, ""}, 
 {"COK", "Oceania", "Cook Islands", "2021-05-28", "", "", "", "", "", "", "", 
  "", "", "", "", "", "", "", "", "", "", "", "", "", "", "", "", "", "", "", 
  "", "", "", "", "", "", "", "", 561., "", "", "", 31940., "", 17564., "", 
  "", "", "", "", "", "", "", "", "", "", "", 76.25, ""}, 
 {"COK", "Oceania", "Cook Islands", "2021-05-29", "", "", "", "", "", "", "", 
  "", "", "", "", "", "", "", "", "", "", "", "", "", "", "", "", "", "", "", 
  "", "", "", "", "", "", "", "", 561., "", "", "", 31940., "", 17564., "", 
  "", "", "", "", "", "", "", "", "", "", "", 76.25, ""}, 
 {"COK", "Oceania", "Cook Islands", "2021-05-30", "", "", "", "", "", "", "", 
  "", "", "", "", "", "", "", "", "", "", "", "", "", "", "", "", "", "", "", 
  "", "", "", "", "", "", "", "", 561., "", "", "", 31940., "", 17564., "", 
  "", "", "", "", "", "", "", "", "", "", "", 76.25, ""}, 
 {"COK", "Oceania", "Cook Islands", "2021-05-31", "", "", "", "", "", "", "", 
  "", "", "", "", "", "", "", "", "", "", "", "", "", "", "", "", "", "", "", 
  "", "", "", "", "", "", "", "", 561., "", "", "", 31940., "", 17564., "", 
  "", "", "", "", "", "", "", "", "", "", "", 76.25, ""}, 
 {"COK", "Oceania", "Cook Islands", "2021-06-01", "", "", "", "", "", "", "", 
  "", "", "", "", "", "", "", "", "", "", "", "", "", "", "", "", "", "", "", 
  "", "", "", "", 8291., 8291., "", "", 561., 47.2, 47.2, "", 31940., "", 
  17564., "", "", "", "", "", "", "", "", "", "", "", "", 76.25, ""}, 
 {"CRI", "North America", "Costa Rica", "2020-03-06", 1., 1., "", "", "", "", 
  0.196, 0.196, "", "", "", "", "", "", "", "", "", "", "", "", "", 2., 2., 
  0., 0., "", "", "", "", "people tested", "", "", "", "", "", "", "", "", 
  "", 11.11, 5.094114*^6, 96.079, 33.6, 9.468, 5.694, 15524.995, 1.3, 
  137.973, 8.78, 6.4, 17.4, 83.841, 1.13, 80.28, 0.81}, 
 {"CRI", "North America", "Costa Rica", "2020-03-07", 1., 0., "", "", "", "", 
  0.196, 0., "", "", "", "", "", "", "", "", "", "", "", "", "", 5., 7., 
  0.001, 0.001, "", "", "", "", "people tested", "", "", "", "", "", "", "", 
  "", "", 11.11, 5.094114*^6, 96.079, 33.6, 9.468, 5.694, 15524.995, 1.3, 
  137.973, 8.78, 6.4, 17.4, 83.841, 1.13, 80.28, 0.81}, 
 {"CRI", "North America", "Costa Rica", "2020-03-08", 5., 4., "", "", "", "", 
  0.982, 0.785, "", "", "", "", "", "", "", "", "", "", "", "", "", 3., 10., 
  0.002, 0.001, "", "", "", "", "people tested", "", "", "", "", "", "", "", 
  "", "", 11.11, 5.094114*^6, 96.079, 33.6, 9.468, 5.694, 15524.995, 1.3, 
  137.973, 8.78, 6.4, 17.4, 83.841, 1.13, 80.28, 0.81}, 
 {"CRI", "North America", "Costa Rica", "2020-03-09", 9., 4., "", "", "", "", 
  1.767, 0.785, "", "", "", "", "", "", "", "", "", "", "", "", "", 2., 12., 
  0.002, 0., "", "", "", "", "people tested", "", "", "", "", "", "", "", "", 
  "", 11.11, 5.094114*^6, 96.079, 33.6, 9.468, 5.694, 15524.995, 1.3, 
  137.973, 8.78, 6.4, 17.4, 83.841, 1.13, 80.28, 0.81}, 
 {"CRI", "North America", "Costa Rica", "2020-03-10", 9., 0., "", "", "", "", 
  1.767, 0., "", "", "", "", "", "", "", "", "", "", "", "", "", 1., 13., 
  0.003, 0., "", "", "", "", "people tested", "", "", "", "", "", "", "", "", 
  "", 29.63, 5.094114*^6, 96.079, 33.6, 9.468, 5.694, 15524.995, 1.3, 
  137.973, 8.78, 6.4, 17.4, 83.841, 1.13, 80.28, 0.81}, 
 {"CRI", "North America", "Costa Rica", "2020-03-11", 13., 4., 1.857, "", "", 
  0., 2.552, 0.785, 0.365, "", "", 0., "", "", "", "", "", "", "", "", "", 
  9., 22., 0.004, 0.002, "", "", "", "", "people tested", "", "", "", "", "", 
  "", "", "", "", 29.63, 5.094114*^6, 96.079, 33.6, 9.468, 5.694, 15524.995, 
  1.3, 137.973, 8.78, 6.4, 17.4, 83.841, 1.13, 80.28, 0.81}, 
 {"CRI", "North America", "Costa Rica", "2020-03-12", 22., 9., 3.143, "", "", 
  0., 4.319, 1.767, 0.617, "", "", 0., "", "", "", "", "", "", "", "", "", 
  89., 111., 0.022, 0.017, "", "", 0.207, 4.8, "people tested", "", "", "", 
  "", "", "", "", "", "", 37.04, 5.094114*^6, 96.079, 33.6, 9.468, 5.694, 
  15524.995, 1.3, 137.973, 8.78, 6.4, 17.4, 83.841, 1.13, 80.28, 0.81}, 
 {"CRI", "North America", "Costa Rica", "2020-03-13", 23., 1., 3.143, "", "", 
  0., 4.515, 0.196, 0.617, "", "", 0., "", "", "", "", "", "", "", "", "", 
  86., 197., 0.039, 0.017, 28., 0.005, 0.123, 8.1, "people tested", "", "", 
  "", "", "", "", "", "", "", 37.04, 5.094114*^6, 96.079, 33.6, 9.468, 5.694, 
  15524.995, 1.3, 137.973, 8.78, 6.4, 17.4, 83.841, 1.13, 80.28, 0.81}, 
 {"CRI", "North America", "Costa Rica", "2020-03-14", 26., 3., 3.571, "", "", 
  0., 5.104, 0.589, 0.701, "", "", 0., "", "", "", "", "", "", "", "", "", 
  127., 324., 0.064, 0.025, 45., 0.009, 0.063, 15.9, "people tested", "", "", 
  "", "", "", "", "", "", "", 37.04, 5.094114*^6, 96.079, 33.6, 9.468, 5.694, 
  15524.995, 1.3, 137.973, 8.78, 6.4, 17.4, 83.841, 1.13, 80.28, 0.81}, 
 {"CRI", "North America", "Costa Rica", "2020-03-15", 27., 1., 3.143, "", "", 
  0., 5.3, 0.196, 0.617, "", "", 0., "", "", "", "", "", "", "", "", "", 43., 
  367., 0.072, 0.008, 51., 0.01, 0.07, 14.3, "people tested", "", "", "", "", 
  "", "", "", "", "", 37.04, 5.094114*^6, 96.079, 33.6, 9.468, 5.694, 
  15524.995, 1.3, 137.973, 8.78, 6.4, 17.4, 83.841, 1.13, 80.28, 0.81}, 
 {"CRI", "North America", "Costa Rica", "2020-03-16", 35., 8., 3.714, "", "", 
  0., 6.871, 1.57, 0.729, "", "", 0., "", "", "", "", "", "", "", "", "", 
  171., 538., 0.106, 0.034, 75., 0.015, 0.055, 18.2, "people tested", "", "", 
  "", "", "", "", "", "", "", 37.04, 5.094114*^6, 96.079, 33.6, 9.468, 5.694, 
  15524.995, 1.3, 137.973, 8.78, 6.4, 17.4, 83.841, 1.13, 80.28, 0.81}, 
 {"CRI", "North America", "Costa Rica", "2020-03-17", 41., 6., 4.571, "", "", 
  0., 8.049, 1.178, 0.897, "", "", 0., "", "", "", "", "", "", "", "", "", 
  114., 652., 0.128, 0.022, 91., 0.018, 0.058, 17.2, "people tested", "", "", 
  "", "", "", "", "", "", "", 62.96, 5.094114*^6, 96.079, 33.6, 9.468, 5.694, 
  15524.995, 1.3, 137.973, 8.78, 6.4, 17.4, 83.841, 1.13, 80.28, 0.81}, 
 {"CRI", "North America", "Costa Rica", "2020-03-18", 50., 9., 5.286, "", "", 
  0., 9.815, 1.767, 1.038, "", "", 0., "", "", "", "", "", "", "", "", "", 
  154., 806., 0.158, 0.03, 112., 0.022, 0.06, 16.7, "people tested", "", "", 
  "", "", "", "", "", "", "", 62.96, 5.094114*^6, 96.079, 33.6, 9.468, 5.694, 
  15524.995, 1.3, 137.973, 8.78, 6.4, 17.4, 83.841, 1.13, 80.28, 0.81}, 
 {"CRI", "North America", "Costa Rica", "2020-03-19", 69., 19., 6.714, 1., 
  1., 0.143, 13.545, 3.73, 1.318, 0.196, 0.196, 0.028, "", "", "", "", "", 
  "", "", "", "", 114., 920., 0.181, 0.022, 116., 0.023, 0.079, 12.7, 
  "people tested", "", "", "", "", "", "", "", "", "", 62.96, 5.094114*^6, 
  96.079, 33.6, 9.468, 5.694, 15524.995, 1.3, 137.973, 8.78, 6.4, 17.4, 
  83.841, 1.13, 80.28, 0.81}, {"CRI", "North America", "Costa Rica", 
  "2020-03-20", 89., 20., 9.429, 1., 0., 0.143, 17.471, 3.926, 1.851, 0.196, 
  0., 0.028, "", "", "", "", "", "", "", "", "", 121., 1041., 0.204, 0.024, 
  121., 0.024, 0.103, 9.7, "people tested", "", "", "", "", "", "", "", "", 
  "", 62.96, 5.094114*^6, 96.079, 33.6, 9.468, 5.694, 15524.995, 1.3, 
  137.973, 8.78, 6.4, 17.4, 83.841, 1.13, 80.28, 0.81}, 
 {"CRI", "North America", "Costa Rica", "2020-03-21", 117., 28., 13., 2., 1., 
  0.286, 22.968, 5.497, 2.552, 0.393, 0.196, 0.056, "", "", "", "", "", "", 
  "", "", "", 148., 1189., 0.233, 0.029, 124., 0.024, 0.104, 9.6, 
  "people tested", "", "", "", "", "", "", "", "", "", 71.3, 5.094114*^6, 
  96.079, 33.6, 9.468, 5.694, 15524.995, 1.3, 137.973, 8.78, 6.4, 17.4, 
  83.841, 1.13, 80.28, 0.81}, {"CRI", "North America", "Costa Rica", 
  "2020-03-22", 134., 17., 15.286, 2., 0., 0.286, 26.305, 3.337, 3.001, 
  0.393, 0., 0.056, 1.19, "", "", "", "", "", "", "", "", 227., 1416., 0.278, 
  0.045, 150., 0.029, 0.094, 10.6, "people tested", "", "", "", "", "", "", 
  "", "", "", 71.3, 5.094114*^6, 96.079, 33.6, 9.468, 5.694, 15524.995, 1.3, 
  137.973, 8.78, 6.4, 17.4, 83.841, 1.13, 80.28, 0.81}, 
 {"CRI", "North America", "Costa Rica", "2020-03-23", 158., 24., 17.571, 2., 
  0., 0.286, 31.016, 4.711, 3.449, 0.393, 0., 0.056, 1.18, "", "", "", "", 
  "", "", "", "", 157., 1573., 0.309, 0.031, 148., 0.029, 0.113, 8.8, 
  "people tested", "", "", "", "", "", "", "", "", "", 71.3, 5.094114*^6, 
  96.079, 33.6, 9.468, 5.694, 15524.995, 1.3, 137.973, 8.78, 6.4, 17.4, 
  83.841, 1.13, 80.28, 0.81}, {"CRI", "North America", "Costa Rica", 
  "2020-03-24", 177., 19., 19.429, 2., 0., 0.286, 34.746, 3.73, 3.814, 0.393, 
  0., 0.056, 1.17, "", "", "", "", "", "", "", "", 165., 1738., 0.341, 0.032, 
  155., 0.03, 0.117, 8.5, "people tested", "", "", "", "", "", "", "", "", 
  "", 71.3, 5.094114*^6, 96.079, 33.6, 9.468, 5.694, 15524.995, 1.3, 137.973, 
  8.78, 6.4, 17.4, 83.841, 1.13, 80.28, 0.81}, 
 {"CRI", "North America", "Costa Rica", "2020-03-25", 201., 24., 21.571, 2., 
  0., 0.286, 39.457, 4.711, 4.235, 0.393, 0., 0.056, 1.16, "", "", "", "", 
  "", "", "", "", 29., 1767., 0.347, 0.006, 137., 0.027, 0.137, 7.3, 
  "people tested", "", "", "", "", "", "", "", "", "", 71.3, 5.094114*^6, 
  96.079, 33.6, 9.468, 5.694, 15524.995, 1.3, 137.973, 8.78, 6.4, 17.4, 
  83.841, 1.13, 80.28, 0.81}, {"CRI", "North America", "Costa Rica", 
  "2020-03-26", 231., 30., 23.143, 2., 0., 0.143, 45.346, 5.889, 4.543, 
  0.393, 0., 0.028, 1.15, "", "", "", "", "", "", "", "", 677., 2444., 0.48, 
  0.133, 218., 0.043, 0.094, 10.6, "people tested", "", "", "", "", "", "", 
  "", "", "", 71.3, 5.094114*^6, 96.079, 33.6, 9.468, 5.694, 15524.995, 1.3, 
  137.973, 8.78, 6.4, 17.4, 83.841, 1.13, 80.28, 0.81}, 
 {"CRI", "North America", "Costa Rica", "2020-03-27", 263., 32., 24.857, 2., 
  0., 0.143, 51.628, 6.282, 4.88, 0.393, 0., 0.028, 1.13, "", "", "", "", "", 
  "", "", "", 487., 2931., 0.575, 0.096, 270., 0.053, 0.079, 12.7, 
  "people tested", "", "", "", "", "", "", "", "", "", 71.3, 5.094114*^6, 
  96.079, 33.6, 9.468, 5.694, 15524.995, 1.3, 137.973, 8.78, 6.4, 17.4, 
  83.841, 1.13, 80.28, 0.81}, {"CRI", "North America", "Costa Rica", 
  "2020-03-28", 295., 32., 25.429, 2., 0., 0., 57.91, 6.282, 4.992, 0.393, 
  0., 0., 1.11, "", "", "", "", "", "", "", "", 158., 3089., 0.606, 0.031, 
  271., 0.053, 0.094, 10.6, "people tested", "", "", "", "", "", "", "", "", 
  "", 71.3, 5.094114*^6, 96.079, 33.6, 9.468, 5.694, 15524.995, 1.3, 137.973, 
  8.78, 6.4, 17.4, 83.841, 1.13, 80.28, 0.81}, 
 {"CRI", "North America", "Costa Rica", "2020-03-29", 314., 19., 25.714, 2., 
  0., 0., 61.64, 3.73, 5.048, 0.393, 0., 0., 1.09, "", "", "", "", "", "", 
  "", "", 222., 3311., 0.65, 0.044, 271., 0.053, 0.095, 10.5, 
  "people tested", "", "", "", "", "", "", "", "", "", 71.3, 5.094114*^6, 
  96.079, 33.6, 9.468, 5.694, 15524.995, 1.3, 137.973, 8.78, 6.4, 17.4, 
  83.841, 1.13, 80.28, 0.81}, {"CRI", "North America", "Costa Rica", 
  "2020-03-30", 330., 16., 24.571, 2., 0., 0., 64.781, 3.141, 4.823, 0.393, 
  0., 0., 1.06, "", "", "", "", "", "", "", "", 263., 3574., 0.702, 0.052, 
  286., 0.056, 0.086, 11.6, "people tested", "", "", "", "", "", "", "", "", 
  "", 71.3, 5.094114*^6, 96.079, 33.6, 9.468, 5.694, 15524.995, 1.3, 137.973, 
  8.78, 6.4, 17.4, 83.841, 1.13, 80.28, 0.81}, 
 {"CRI", "North America", "Costa Rica", "2020-03-31", 347., 17., 24.286, 2., 
  0., 0., 68.118, 3.337, 4.767, 0.393, 0., 0., 1.04, "", "", "", "", "", "", 
  "", "", 153., 3727., 0.732, 0.03, 284., 0.056, 0.085, 11.8, 
  "people tested", "", "", "", "", "", "", "", "", "", 71.3, 5.094114*^6, 
  96.079, 33.6, 9.468, 5.694, 15524.995, 1.3, 137.973, 8.78, 6.4, 17.4, 
  83.841, 1.13, 80.28, 0.81}, {"CRI", "North America", "Costa Rica", 
  "2020-04-01", 375., 28., 24.857, 2., 0., 0., 73.614, 5.497, 4.88, 0.393, 
  0., 0., 1.02, "", "", "", "", "", "", "", "", 373., 4100., 0.805, 0.073, 
  333., 0.065, 0.075, 13.3, "people tested", "", "", "", "", "", "", "", "", 
  "", 75., 5.094114*^6, 96.079, 33.6, 9.468, 5.694, 15524.995, 1.3, 137.973, 
  8.78, 6.4, 17.4, 83.841, 1.13, 80.28, 0.81}, 
 {"CRI", "North America", "Costa Rica", "2020-04-02", 396., 21., 23.571, 2., 
  0., 0., 77.737, 4.122, 4.627, 0.393, 0., 0., 1., "", "", "", "", "", "", 
  "", "", 132., 4232., 0.831, 0.026, 255., 0.05, 0.092, 10.9, 
  "people tested", "", "", "", "", "", "", "", "", "", 75., 5.094114*^6, 
  96.079, 33.6, 9.468, 5.694, 15524.995, 1.3, 137.973, 8.78, 6.4, 17.4, 
  83.841, 1.13, 80.28, 0.81}, {"CRI", "North America", "Costa Rica", 
  "2020-04-03", 416., 20., 21.857, 2., 0., 0., 81.663, 3.926, 4.291, 0.393, 
  0., 0., 0.98, "", "", "", "", "", "", "", "", 110., 4342., 0.852, 0.022, 
  202., 0.04, 0.108, 9.3, "people tested", "", "", "", "", "", "", "", "", 
  "", 75., 5.094114*^6, 96.079, 33.6, 9.468, 5.694, 15524.995, 1.3, 137.973, 
  8.78, 6.4, 17.4, 83.841, 1.13, 80.28, 0.81}, 
 {"CRI", "North America", "Costa Rica", "2020-04-04", 435., 19., 20., 2., 0., 
  0., 85.393, 3.73, 3.926, 0.393, 0., 0., 0.97, "", "", "", "", "", "", "", 
  "", 194., 4536., 0.89, 0.038, 207., 0.041, 0.097, 10.3, "people tested", 
  "", "", "", "", "", "", "", "", "", 75., 5.094114*^6, 96.079, 33.6, 9.468, 
  5.694, 15524.995, 1.3, 137.973, 8.78, 6.4, 17.4, 83.841, 1.13, 80.28, 
  0.81}, {"CRI", "North America", "Costa Rica", "2020-04-05", 454., 19., 20., 
  2., 0., 0., 89.122, 3.73, 3.926, 0.393, 0., 0., 0.95, "", "", "", "", "", 
  "", "", "", 444., 4980., 0.978, 0.087, 238., 0.047, 0.084, 11.9, 
  "people tested", "", "", "", "", "", "", "", "", "", 75., 5.094114*^6, 
  96.079, 33.6, 9.468, 5.694, 15524.995, 1.3, 137.973, 8.78, 6.4, 17.4, 
  83.841, 1.13, 80.28, 0.81}, {"CRI", "North America", "Costa Rica", 
  "2020-04-06", 467., 13., 19.571, 2., 0., 0., 91.674, 2.552, 3.842, 0.393, 
  0., 0., 0.94, "", "", "", "", "", "", "", "", 265., 5245., 1.03, 0.052, 
  239., 0.047, 0.082, 12.2, "people tested", "", "", "", "", "", "", "", "", 
  "", 75., 5.094114*^6, 96.079, 33.6, 9.468, 5.694, 15524.995, 1.3, 137.973, 
  8.78, 6.4, 17.4, 83.841, 1.13, 80.28, 0.81}, 
 {"CRI", "North America", "Costa Rica", "2020-04-07", 483., 16., 19.429, 2., 
  0., 0., 94.815, 3.141, 3.814, 0.393, 0., 0., 0.93, "", "", "", "", "", "", 
  "", "", 162., 5407., 1.061, 0.032, 240., 0.047, 0.081, 12.3, 
  "people tested", "", "", "", "", "", "", "", "", "", 75., 5.094114*^6, 
  96.079, 33.6, 9.468, 5.694, 15524.995, 1.3, 137.973, 8.78, 6.4, 17.4, 
  83.841, 1.13, 80.28, 0.81}, {"CRI", "North America", "Costa Rica", 
  "2020-04-08", 502., 19., 18.143, 3., 1., 0.143, 98.545, 3.73, 3.562, 0.589, 
  0.196, 0.028, 0.92, "", "", "", "", "", "", "", "", 510., 5917., 1.162, 
  0.1, 260., 0.051, 0.07, 14.3, "people tested", "", "", "", "", "", "", "", 
  "", "", 77.78, 5.094114*^6, 96.079, 33.6, 9.468, 5.694, 15524.995, 1.3, 
  137.973, 8.78, 6.4, 17.4, 83.841, 1.13, 80.28, 0.81}, 
 {"CRI", "North America", "Costa Rica", "2020-04-09", 539., 37., 20.429, 3., 
  0., 0.143, 105.808, 7.263, 4.01, 0.589, 0., 0.028, 0.91, "", "", "", "", 
  "", "", "", "", 263., 6180., 1.213, 0.052, 278., 0.055, 0.073, 13.7, 
  "people tested", "", "", "", "", "", "", "", "", "", 77.78, 5.094114*^6, 
  96.079, 33.6, 9.468, 5.694, 15524.995, 1.3, 137.973, 8.78, 6.4, 17.4, 
  83.841, 1.13, 80.28, 0.81}, {"CRI", "North America", "Costa Rica", 
  "2020-04-10", 558., 19., 20.286, 3., 0., 0.143, 109.538, 3.73, 3.982, 
  0.589, 0., 0.028, 0.89, "", "", "", "", "", "", "", "", 154., 6334., 1.243, 
  0.03, 285., 0.056, 0.071, 14.1, "people tested", "", "", "", "", "", "", 
  "", "", "", 77.78, 5.094114*^6, 96.079, 33.6, 9.468, 5.694, 15524.995, 1.3, 
  137.973, 8.78, 6.4, 17.4, 83.841, 1.13, 80.28, 0.81}, 
 {"CRI", "North America", "Costa Rica", "2020-04-11", 577., 19., 20.286, 3., 
  0., 0.143, 113.268, 3.73, 3.982, 0.589, 0., 0.028, 0.86, "", "", "", "", 
  "", "", "", "", 156., 6490., 1.274, 0.031, 279., 0.055, 0.073, 13.7, 
  "people tested", "", "", "", "", "", "", "", "", "", 77.78, 5.094114*^6, 
  96.079, 33.6, 9.468, 5.694, 15524.995, 1.3, 137.973, 8.78, 6.4, 17.4, 
  83.841, 1.13, 80.28, 0.81}, {"CRI", "North America", "Costa Rica", 
  "2020-04-12", 595., 18., 20.143, 3., 0., 0.143, 116.801, 3.533, 3.954, 
  0.589, 0., 0.028, 0.84, "", "", "", "", "", "", "", "", 154., 6644., 1.304, 
  0.03, 238., 0.047, 0.085, 11.8, "people tested", "", "", "", "", "", "", 
  "", "", "", 77.78, 5.094114*^6, 96.079, 33.6, 9.468, 5.694, 15524.995, 1.3, 
  137.973, 8.78, 6.4, 17.4, 83.841, 1.13, 80.28, 0.81}, 
 {"CRI", "North America", "Costa Rica", "2020-04-13", 612., 17., 20.714, 3., 
  0., 0.143, 120.139, 3.337, 4.066, 0.589, 0., 0.028, 0.81, "", "", "", "", 
  "", "", "", "", 106., 6750., 1.325, 0.021, 215., 0.042, 0.096, 10.4, 
  "people tested", "", "", "", "", "", "", "", "", "", 75.93, 5.094114*^6, 
  96.079, 33.6, 9.468, 5.694, 15524.995, 1.3, 137.973, 8.78, 6.4, 17.4, 
  83.841, 1.13, 80.28, 0.81}, {"CRI", "North America", "Costa Rica", 
  "2020-04-14", 618., 6., 19.286, 3., 0., 0.143, 121.316, 1.178, 3.786, 
  0.589, 0., 0.028, 0.78, "", "", "", "", "", "", "", "", 76., 6826., 1.34, 
  0.015, 203., 0.04, 0.095, 10.5, "people tested", "", "", "", "", "", "", 
  "", "", "", 75.93, 5.094114*^6, 96.079, 33.6, 9.468, 5.694, 15524.995, 1.3, 
  137.973, 8.78, 6.4, 17.4, 83.841, 1.13, 80.28, 0.81}, 
 {"CRI", "North America", "Costa Rica", "2020-04-15", 626., 8., 17.714, 4., 
  1., 0.143, 122.887, 1.57, 3.477, 0.785, 0.196, 0.028, 0.76, "", "", "", "", 
  "", "", "", "", 193., 7019., 1.378, 0.038, 157., 0.031, 0.113, 8.8, 
  "people tested", "", "", "", "", "", "", "", "", "", 75.93, 5.094114*^6, 
  96.079, 33.6, 9.468, 5.694, 15524.995, 1.3, 137.973, 8.78, 6.4, 17.4, 
  83.841, 1.13, 80.28, 0.81}, {"CRI", "North America", "Costa Rica", 
  "2020-04-16", 642., 16., 14.714, 4., 0., 0.143, 126.028, 3.141, 2.888, 
  0.785, 0., 0.028, 0.75, "", "", "", "", "", "", "", "", 214., 7233., 1.42, 
  0.042, 150., 0.029, 0.098, 10.2, "people tested", "", "", "", "", "", "", 
  "", "", "", 75.93, 5.094114*^6, 96.079, 33.6, 9.468, 5.694, 15524.995, 1.3, 
  137.973, 8.78, 6.4, 17.4, 83.841, 1.13, 80.28, 0.81}, 
 {"CRI", "North America", "Costa Rica", "2020-04-17", 649., 7., 13., 4., 0., 
  0.143, 127.402, 1.374, 2.552, 0.785, 0., 0.028, 0.73, "", "", "", "", "", 
  "", "", "", 172., 7405., 1.454, 0.034, 153., 0.03, 0.085, 11.8, 
  "people tested", "", "", "", "", "", "", "", "", "", 75.93, 5.094114*^6, 
  96.079, 33.6, 9.468, 5.694, 15524.995, 1.3, 137.973, 8.78, 6.4, 17.4, 
  83.841, 1.13, 80.28, 0.81}, {"CRI", "North America", "Costa Rica", 
  "2020-04-18", 655., 6., 11.143, 4., 0., 0.143, 128.58, 1.178, 2.187, 0.785, 
  0., 0.028, 0.72, "", "", "", "", "", "", "", "", 227., 7632., 1.498, 0.045, 
  163., 0.032, 0.068, 14.7, "people tested", "", "", "", "", "", "", "", "", 
  "", 75.93, 5.094114*^6, 96.079, 33.6, 9.468, 5.694, 15524.995, 1.3, 
  137.973, 8.78, 6.4, 17.4, 83.841, 1.13, 80.28, 0.81}, 
 {"CRI", "North America", "Costa Rica", "2020-04-19", 660., 5., 9.286, 5., 
  1., 0.286, 129.561, 0.982, 1.823, 0.982, 0.196, 0.056, 0.72, "", "", "", 
  "", "", "", "", "", 52., 7684., 1.508, 0.01, 149., 0.029, 0.062, 16.1, 
  "people tested", "", "", "", "", "", "", "", "", "", 75.93, 5.094114*^6, 
  96.079, 33.6, 9.468, 5.694, 15524.995, 1.3, 137.973, 8.78, 6.4, 17.4, 
  83.841, 1.13, 80.28, 0.81}, {"CRI", "North America", "Costa Rica", 
  "2020-04-20", 662., 2., 7.143, 6., 1., 0.429, 129.954, 0.393, 1.402, 1.178, 
  0.196, 0.084, 0.72, "", "", "", "", "", "", "", "", 96., 7780., 1.527, 
  0.019, 147., 0.029, 0.049, 20.4, "people tested", "", "", "", "", "", "", 
  "", "", "", 75.93, 5.094114*^6, 96.079, 33.6, 9.468, 5.694, 15524.995, 1.3, 
  137.973, 8.78, 6.4, 17.4, 83.841, 1.13, 80.28, 0.81}, 
 {"CRI", "North America", "Costa Rica", "2020-04-21", 669., 7., 7.286, 6., 
  0., 0.429, 131.328, 1.374, 1.43, 1.178, 0., 0.084, 0.72, "", "", "", "", 
  "", "", "", "", 266., 8046., 1.579, 0.052, 174., 0.034, 0.042, 23.8, 
  "people tested", "", "", "", "", "", "", "", "", "", 75.93, 5.094114*^6, 
  96.079, 33.6, 9.468, 5.694, 15524.995, 1.3, 137.973, 8.78, 6.4, 17.4, 
  83.841, 1.13, 80.28, 0.81}, {"CRI", "North America", "Costa Rica", 
  "2020-04-22", 681., 12., 7.857, 6., 0., 0.286, 133.684, 2.356, 1.542, 
  1.178, 0., 0.056, 0.73, "", "", "", "", "", "", "", "", 301., 8347., 1.639, 
  0.059, 190., 0.037, 0.041, 24.4, "people tested", "", "", "", "", "", "", 
  "", "", "", 75.93, 5.094114*^6, 96.079, 33.6, 9.468, 5.694, 15524.995, 1.3, 
  137.973, 8.78, 6.4, 17.4, 83.841, 1.13, 80.28, 0.81}, 
 {"CRI", "North America", "Costa Rica", "2020-04-23", 686., 5., 6.286, 6., 
  0., 0.286, 134.665, 0.982, 1.234, 1.178, 0., 0.056, 0.73, "", "", "", "", 
  "", "", "", "", 253., 8600., 1.688, 0.05, 195., 0.038, 0.032, 31.2, 
  "people tested", "", "", "", "", "", "", "", "", "", 75.93, 5.094114*^6, 
  96.079, 33.6, 9.468, 5.694, 15524.995, 1.3, 137.973, 8.78, 6.4, 17.4, 
  83.841, 1.13, 80.28, 0.81}, {"CRI", "North America", "Costa Rica", 
  "2020-04-24", 687., 1., 5.429, 6., 0., 0.286, 134.862, 0.196, 1.066, 1.178, 
  0., 0.056, 0.74, "", "", "", "", "", "", "", "", 102., 8702., 1.708, 0.02, 
  185., 0.036, 0.029, 34.5, "people tested", "", "", "", "", "", "", "", "", 
  "", 75.93, 5.094114*^6, 96.079, 33.6, 9.468, 5.694, 15524.995, 1.3, 
  137.973, 8.78, 6.4, 17.4, 83.841, 1.13, 80.28, 0.81}, 
 {"CRI", "North America", "Costa Rica", "2020-04-25", 693., 6., 5.429, 6., 
  0., 0.286, 136.039, 1.178, 1.066, 1.178, 0., 0.056, 0.76, "", "", "", "", 
  "", "", "", "", 87., 8789., 1.725, 0.017, 165., 0.032, 0.033, 30.3, 
  "people tested", "", "", "", "", "", "", "", "", "", 75.93, 5.094114*^6, 
  96.079, 33.6, 9.468, 5.694, 15524.995, 1.3, 137.973, 8.78, 6.4, 17.4, 
  83.841, 1.13, 80.28, 0.81}, {"CRI", "North America", "Costa Rica", 
  "2020-04-26", 695., 2., 5., 6., 0., 0.143, 136.432, 0.393, 0.982, 1.178, 
  0., 0.028, 0.78, "", "", "", "", "", "", "", "", 37., 8826., 1.733, 0.007, 
  163., 0.032, 0.031, 32.3, "people tested", "", "", "", "", "", "", "", "", 
  "", 75.93, 5.094114*^6, 96.079, 33.6, 9.468, 5.694, 15524.995, 1.3, 
  137.973, 8.78, 6.4, 17.4, 83.841, 1.13, 80.28, 0.81}, 
 {"CRI", "North America", "Costa Rica", "2020-04-27", 697., 2., 5., 6., 0., 
  0., 136.825, 0.393, 0.982, 1.178, 0., 0., 0.81, "", "", "", "", "", "", "", 
  "", 58., 8884., 1.744, 0.011, 158., 0.031, 0.032, 31.2, "people tested", 
  "", "", "", "", "", "", "", "", "", 81.48, 5.094114*^6, 96.079, 33.6, 
  9.468, 5.694, 15524.995, 1.3, 137.973, 8.78, 6.4, 17.4, 83.841, 1.13, 
  80.28, 0.81}, {"CRI", "North America", "Costa Rica", "2020-04-28", 705., 
  8., 5.143, 6., 0., 0., 138.395, 1.57, 1.01, 1.178, 0., 0., 0.84, "", "", 
  "", "", "", "", "", "", 59., 8943., 1.756, 0.012, 128., 0.025, 0.04, 25., 
  "people tested", "", "", "", "", "", "", "", "", "", 81.48, 5.094114*^6, 
  96.079, 33.6, 9.468, 5.694, 15524.995, 1.3, 137.973, 8.78, 6.4, 17.4, 
  83.841, 1.13, 80.28, 0.81}, {"CRI", "North America", "Costa Rica", 
  "2020-04-29", 713., 8., 4.571, 6., 0., 0., 139.965, 1.57, 0.897, 1.178, 0., 
  0., 0.87, "", "", "", "", "", "", "", "", 237., 9180., 1.802, 0.047, 119., 
  0.023, 0.038, 26.3, "people tested", "", "", "", "", "", "", "", "", "", 
  81.48, 5.094114*^6, 96.079, 33.6, 9.468, 5.694, 15524.995, 1.3, 137.973, 
  8.78, 6.4, 17.4, 83.841, 1.13, 80.28, 0.81}, 
 {"CRI", "North America", "Costa Rica", "2020-04-30", 719., 6., 4.714, 6., 
  0., 0., 141.143, 1.178, 0.925, 1.178, 0., 0., 0.89, "", "", "", "", "", "", 
  "", "", 109., 9289., 1.823, 0.021, 98., 0.019, 0.048, 20.8, 
  "people tested", "", "", "", "", "", "", "", "", "", 81.48, 5.094114*^6, 
  96.079, 33.6, 9.468, 5.694, 15524.995, 1.3, 137.973, 8.78, 6.4, 17.4, 
  83.841, 1.13, 80.28, 0.81}, {"CRI", "North America", "Costa Rica", 
  "2020-05-01", 725., 6., 5.429, 6., 0., 0., 142.321, 1.178, 1.066, 1.178, 
  0., 0., 0.92, "", "", "", "", "", "", "", "", 167., 9456., 1.856, 0.033, 
  108., 0.021, 0.05, 20., "people tested", "", "", "", "", "", "", "", "", 
  "", 72.22, 5.094114*^6, 96.079, 33.6, 9.468, 5.694, 15524.995, 1.3, 
  137.973, 8.78, 6.4, 17.4, 83.841, 1.13, 80.28, 0.81}, 
 {"CRI", "North America", "Costa Rica", "2020-05-02", 733., 8., 5.714, 6., 
  0., 0., 143.892, 1.57, 1.122, 1.178, 0., 0., 0.95, "", "", "", "", "", "", 
  "", "", 91., 9547., 1.874, 0.018, 108., 0.021, 0.053, 18.9, 
  "people tested", "", "", "", "", "", "", "", "", "", 72.22, 5.094114*^6, 
  96.079, 33.6, 9.468, 5.694, 15524.995, 1.3, 137.973, 8.78, 6.4, 17.4, 
  83.841, 1.13, 80.28, 0.81}, {"CRI", "North America", "Costa Rica", 
  "2020-05-03", 739., 6., 6.286, 6., 0., 0., 145.069, 1.178, 1.234, 1.178, 
  0., 0., 0.97, "", "", "", "", "", "", "", "", 120., 9667., 1.898, 0.024, 
  120., 0.024, 0.052, 19.2, "people tested", "", "", "", "", "", "", "", "", 
  "", 72.22, 5.094114*^6, 96.079, 33.6, 9.468, 5.694, 15524.995, 1.3, 
  137.973, 8.78, 6.4, 17.4, 83.841, 1.13, 80.28, 0.81}, 
 {"CRI", "North America", "Costa Rica", "2020-05-04", 742., 3., 6.429, 6., 
  0., 0., 145.658, 0.589, 1.262, 1.178, 0., 0., 0.99, "", "", "", "", "", "", 
  "", "", 106., 9773., 1.918, 0.021, 127., 0.025, 0.051, 19.6, 
  "people tested", "", "", "", "", "", "", "", "", "", 72.22, 5.094114*^6, 
  96.079, 33.6, 9.468, 5.694, 15524.995, 1.3, 137.973, 8.78, 6.4, 17.4, 
  83.841, 1.13, 80.28, 0.81}, {"CRI", "North America", "Costa Rica", 
  "2020-05-05", 755., 13., 7.143, 6., 0., 0., 148.21, 2.552, 1.402, 1.178, 
  0., 0., 1.02, "", "", "", "", "", "", "", "", 73., 9846., 1.933, 0.014, 
  129., 0.025, 0.055, 18.2, "people tested", "", "", "", "", "", "", "", "", 
  "", 72.22, 5.094114*^6, 96.079, 33.6, 9.468, 5.694, 15524.995, 1.3, 
  137.973, 8.78, 6.4, 17.4, 83.841, 1.13, 80.28, 0.81}, 
 {"CRI", "North America", "Costa Rica", "2020-05-06", 761., 6., 6.857, 6., 
  0., 0., 149.388, 1.178, 1.346, 1.178, 0., 0., 1.03, "", "", "", "", "", "", 
  "", "", 209., 10055., 1.974, 0.041, 125., 0.025, 0.055, 18.2, 
  "people tested", "", "", "", "", "", "", "", "", "", 72.22, 5.094114*^6, 
  96.079, 33.6, 9.468, 5.694, 15524.995, 1.3, 137.973, 8.78, 6.4, 17.4, 
  83.841, 1.13, 80.28, 0.81}, {"CRI", "North America", "Costa Rica", 
  "2020-05-07", 765., 4., 6.571, 6., 0., 0., 150.173, 0.785, 1.29, 1.178, 0., 
  0., 1.05, "", "", "", "", "", "", "", "", 274., 10329., 2.028, 0.054, 149., 
  0.029, 0.044, 22.7, "people tested", "", "", "", "", "", "", "", "", "", 
  72.22, 5.094114*^6, 96.079, 33.6, 9.468, 5.694, 15524.995, 1.3, 137.973, 
  8.78, 6.4, 17.4, 83.841, 1.13, 80.28, 0.81}, 
 {"CRI", "North America", "Costa Rica", "2020-05-08", 773., 8., 6.857, 6., 
  0., 0., 151.744, 1.57, 1.346, 1.178, 0., 0., 1.08, "", "", "", "", "", "", 
  "", "", 452., 10781., 2.116, 0.089, 189., 0.037, 0.036, 27.8, 
  "people tested", "", "", "", "", "", "", "", "", "", 72.22, 5.094114*^6, 
  96.079, 33.6, 9.468, 5.694, 15524.995, 1.3, 137.973, 8.78, 6.4, 17.4, 
  83.841, 1.13, 80.28, 0.81}, {"CRI", "North America", "Costa Rica", 
  "2020-05-09", 780., 7., 6.714, 6., 0., 0., 153.118, 1.374, 1.318, 1.178, 
  0., 0., 1.1, "", "", "", "", "", "", "", "", 449., 11230., 2.205, 0.088, 
  240., 0.047, 0.028, 35.7, "people tested", "", "", "", "", "", "", "", "", 
  "", 72.22, 5.094114*^6, 96.079, 33.6, 9.468, 5.694, 15524.995, 1.3, 
  137.973, 8.78, 6.4, 17.4, 83.841, 1.13, 80.28, 0.81}, 
 {"CRI", "North America", "Costa Rica", "2020-05-10", 792., 12., 7.571, 7., 
  1., 0.143, 155.474, 2.356, 1.486, 1.374, 0.196, 0.028, 1.12, "", "", "", 
  "", "", "", "", "", 592., 11822., 2.321, 0.116, 308., 0.06, 0.025, 40., 
  "people tested", "", "", "", "", "", "", "", "", "", 72.22, 5.094114*^6, 
  96.079, 33.6, 9.468, 5.694, 15524.995, 1.3, 137.973, 8.78, 6.4, 17.4, 
  83.841, 1.13, 80.28, 0.81}, {"CRI", "North America", "Costa Rica", 
  "2020-05-11", 801., 9., 8.429, 7., 0., 0.143, 157.24, 1.767, 1.655, 1.374, 
  0., 0.028, 1.14, "", "", "", "", "", "", "", "", 120., 11942., 2.344, 
  0.024, 310., 0.061, 0.027, 37., "people tested", "", "", "", "", "", "", 
  "", "", "", 72.22, 5.094114*^6, 96.079, 33.6, 9.468, 5.694, 15524.995, 1.3, 
  137.973, 8.78, 6.4, 17.4, 83.841, 1.13, 80.28, 0.81}, 
 {"CRI", "North America", "Costa Rica", "2020-05-12", 804., 3., 7., 7., 0., 
  0.143, 157.829, 0.589, 1.374, 1.374, 0., 0.028, 1.15, "", "", "", "", "", 
  "", "", "", 73., 12015., 2.359, 0.014, 310., 0.061, 0.023, 43.5, 
  "people tested", "", "", "", "", "", "", "", "", "", 72.22, 5.094114*^6, 
  96.079, 33.6, 9.468, 5.694, 15524.995, 1.3, 137.973, 8.78, 6.4, 17.4, 
  83.841, 1.13, 80.28, 0.81}, {"CRI", "North America", "Costa Rica", 
  "2020-05-13", 815., 11., 7.714, 8., 1., 0.286, 159.989, 2.159, 1.514, 1.57, 
  0.196, 0.056, 1.17, "", "", "", "", "", "", "", "", 446., 12461., 2.446, 
  0.088, 344., 0.068, 0.022, 45.5, "people tested", "", "", "", "", "", "", 
  "", "", "", 72.22, 5.094114*^6, 96.079, 33.6, 9.468, 5.694, 15524.995, 1.3, 
  137.973, 8.78, 6.4, 17.4, 83.841, 1.13, 80.28, 0.81}, 
 {"CRI", "North America", "Costa Rica", "2020-05-14", 830., 15., 9.286, 8., 
  0., 0.286, 162.933, 2.945, 1.823, 1.57, 0., 0.056, 1.19, "", "", "", "", 
  "", "", "", "", 315., 12776., 2.508, 0.062, 350., 0.069, 0.027, 37., 
  "people tested", "", "", "", "", "", "", "", "", "", 72.22, 5.094114*^6, 
  96.079, 33.6, 9.468, 5.694, 15524.995, 1.3, 137.973, 8.78, 6.4, 17.4, 
  83.841, 1.13, 80.28, 0.81}, {"CRI", "North America", "Costa Rica", 
  "2020-05-15", 843., 13., 10., 9., 1., 0.429, 165.485, 2.552, 1.963, 1.767, 
  0.196, 0.084, 1.2, "", "", "", "", "", "", "", "", 209., 12985., 2.549, 
  0.041, 315., 0.062, 0.032, 31.2, "people tested", "", "", "", "", "", "", 
  "", "", "", 72.22, 5.094114*^6, 96.079, 33.6, 9.468, 5.694, 15524.995, 1.3, 
  137.973, 8.78, 6.4, 17.4, 83.841, 1.13, 80.28, 0.81}, 
 {"CRI", "North America", "Costa Rica", "2020-05-16", 853., 10., 10.429, 10., 
  1., 0.571, 167.448, 1.963, 2.047, 1.963, 0.196, 0.112, 1.2, "", "", "", "", 
  "", "", "", "", 665., 13650., 2.68, 0.131, 346., 0.068, 0.03, 33.3, 
  "people tested", "", "", "", "", "", "", "", "", "", 72.22, 5.094114*^6, 
  96.079, 33.6, 9.468, 5.694, 15524.995, 1.3, 137.973, 8.78, 6.4, 17.4, 
  83.841, 1.13, 80.28, 0.81}, {"CRI", "North America", "Costa Rica", 
  "2020-05-17", 863., 10., 10.143, 10., 0., 0.429, 169.411, 1.963, 1.991, 
  1.963, 0., 0.084, 1.21, "", "", "", "", "", "", "", "", 576., 14226., 
  2.793, 0.113, 343., 0.067, 0.03, 33.3, "people tested", "", "", "", "", "", 
  "", "", "", "", 72.22, 5.094114*^6, 96.079, 33.6, 9.468, 5.694, 15524.995, 
  1.3, 137.973, 8.78, 6.4, 17.4, 83.841, 1.13, 80.28, 0.81}, 
 {"CRI", "North America", "Costa Rica", "2020-05-18", 866., 3., 9.286, 10., 
  0., 0.429, 170., 0.589, 1.823, 1.963, 0., 0.084, 1.21, "", "", "", "", "", 
  "", "", "", 206., 14432., 2.833, 0.04, 356., 0.07, 0.026, 38.5, 
  "people tested", "", "", "", "", "", "", "", "", "", 72.22, 5.094114*^6, 
  96.079, 33.6, 9.468, 5.694, 15524.995, 1.3, 137.973, 8.78, 6.4, 17.4, 
  83.841, 1.13, 80.28, 0.81}, {"CRI", "North America", "Costa Rica", 
  "2020-05-19", 882., 16., 11.143, 10., 0., 0.429, 173.141, 3.141, 2.187, 
  1.963, 0., 0.084, 1.23, "", "", "", "", "", "", "", "", 138., 14570., 2.86, 
  0.027, 365., 0.072, 0.031, 32.3, "people tested", "", "", "", "", "", "", 
  "", "", "", 72.22, 5.094114*^6, 96.079, 33.6, 9.468, 5.694, 15524.995, 1.3, 
  137.973, 8.78, 6.4, 17.4, 83.841, 1.13, 80.28, 0.81}, 
 {"CRI", "North America", "Costa Rica", "2020-05-20", 897., 15., 11.714, 10., 
  0., 0.286, 176.086, 2.945, 2.3, 1.963, 0., 0.056, 1.23, "", "", "", "", "", 
  "", "", "", 434., 15004., 2.945, 0.085, 363., 0.071, 0.032, 31.2, 
  "people tested", "", "", "", "", "", "", "", "", "", 72.22, 5.094114*^6, 
  96.079, 33.6, 9.468, 5.694, 15524.995, 1.3, 137.973, 8.78, 6.4, 17.4, 
  83.841, 1.13, 80.28, 0.81}, {"CRI", "North America", "Costa Rica", 
  "2020-05-21", 903., 6., 10.429, 10., 0., 0.286, 177.263, 1.178, 2.047, 
  1.963, 0., 0.056, 1.24, "", "", "", "", "", "", "", "", 168., 15172., 
  2.978, 0.033, 342., 0.067, 0.03, 33.3, "people tested", "", "", "", "", "", 
  "", "", "", "", 72.22, 5.094114*^6, 96.079, 33.6, 9.468, 5.694, 15524.995, 
  1.3, 137.973, 8.78, 6.4, 17.4, 83.841, 1.13, 80.28, 0.81}, 
 {"CRI", "North America", "Costa Rica", "2020-05-22", 911., 8., 9.714, 10., 
  0., 0.143, 178.834, 1.57, 1.907, 1.963, 0., 0.028, 1.26, "", "", "", "", 
  "", "", "", "", 486., 15658., 3.074, 0.095, 382., 0.075, 0.025, 40., 
  "people tested", "", "", "", "", "", "", "", "", "", 72.22, 5.094114*^6, 
  96.079, 33.6, 9.468, 5.694, 15524.995, 1.3, 137.973, 8.78, 6.4, 17.4, 
  83.841, 1.13, 80.28, 0.81}, {"CRI", "North America", "Costa Rica", 
  "2020-05-23", 918., 7., 9.286, 10., 0., 0., 180.208, 1.374, 1.823, 1.963, 
  0., 0., 1.29, "", "", "", "", "", "", "", "", 235., 15893., 3.12, 0.046, 
  320., 0.063, 0.029, 34.5, "people tested", "", "", "", "", "", "", "", "", 
  "", 72.22, 5.094114*^6, 96.079, 33.6, 9.468, 5.694, 15524.995, 1.3, 
  137.973, 8.78, 6.4, 17.4, 83.841, 1.13, 80.28, 0.81}, 
 {"CRI", "North America", "Costa Rica", "2020-05-24", 930., 12., 9.571, 10., 
  0., 0., 182.564, 2.356, 1.879, 1.963, 0., 0., 1.32, "", "", "", "", "", "", 
  "", "", 410., 16303., 3.2, 0.08, 297., 0.058, 0.032, 31.2, "people tested", 
  "", "", "", "", "", "", "", "", "", 72.22, 5.094114*^6, 96.079, 33.6, 
  9.468, 5.694, 15524.995, 1.3, 137.973, 8.78, 6.4, 17.4, 83.841, 1.13, 
  80.28, 0.81}, {"CRI", "North America", "Costa Rica", "2020-05-25", 951., 
  21., 12.143, 10., 0., 0., 186.686, 4.122, 2.384, 1.963, 0., 0., 1.35, "", 
  "", "", "", "", "", "", "", 157., 16460., 3.231, 0.031, 290., 0.057, 0.042, 
  23.8, "people tested", "", "", "", "", "", "", "", "", "", 72.22, 
  5.094114*^6, 96.079, 33.6, 9.468, 5.694, 15524.995, 1.3, 137.973, 8.78, 
  6.4, 17.4, 83.841, 1.13, 80.28, 0.81}, {"CRI", "North America", 
  "Costa Rica", "2020-05-26", 956., 5., 10.571, 10., 0., 0., 187.668, 0.982, 
  2.075, 1.963, 0., 0., 1.37, "", "", "", "", "", "", "", "", 125., 16585., 
  3.256, 0.025, 288., 0.057, 0.037, 27., "people tested", "", "", "", "", "", 
  "", "", "", "", 72.22, 5.094114*^6, 96.079, 33.6, 9.468, 5.694, 15524.995, 
  1.3, 137.973, 8.78, 6.4, 17.4, 83.841, 1.13, 80.28, 0.81}, 
 {"CRI", "North America", "Costa Rica", "2020-05-27", 984., 28., 12.429, 10., 
  0., 0., 193.164, 5.497, 2.44, 1.963, 0., 0., 1.4, "", "", "", "", "", "", 
  "", "", 649., 17234., 3.383, 0.127, 319., 0.063, 0.039, 25.6, 
  "people tested", "", "", "", "", "", "", "", "", "", 72.22, 5.094114*^6, 
  96.079, 33.6, 9.468, 5.694, 15524.995, 1.3, 137.973, 8.78, 6.4, 17.4, 
  83.841, 1.13, 80.28, 0.81}, {"CRI", "North America", "Costa Rica", 
  "2020-05-28", 1000., 16., 13.857, 10., 0., 0., 196.305, 3.141, 2.72, 1.963, 
  0., 0., 1.42, "", "", "", "", "", "", "", "", 374., 17608., 3.457, 0.073, 
  348., 0.068, 0.04, 25., "people tested", "", "", "", "", "", "", "", "", 
  "", 72.22, 5.094114*^6, 96.079, 33.6, 9.468, 5.694, 15524.995, 1.3, 
  137.973, 8.78, 6.4, 17.4, 83.841, 1.13, 80.28, 0.81}, 
 {"CRI", "North America", "Costa Rica", "2020-05-29", 1022., 22., 15.857, 
  10., 0., 0., 200.624, 4.319, 3.113, 1.963, 0., 0., 1.44, "", "", "", "", 
  "", "", "", "", 540., 18148., 3.563, 0.106, 356., 0.07, 0.045, 22.2, 
  "people tested", "", "", "", "", "", "", "", "", "", 72.22, 5.094114*^6, 
  96.079, 33.6, 9.468, 5.694, 15524.995, 1.3, 137.973, 8.78, 6.4, 17.4, 
  83.841, 1.13, 80.28, 0.81}, {"CRI", "North America", "Costa Rica", 
  "2020-05-30", 1047., 25., 18.429, 10., 0., 0., 205.531, 4.908, 3.618, 
  1.963, 0., 0., 1.45, "", "", "", "", "", "", "", "", 467., 18615., 3.654, 
  0.092, 389., 0.076, 0.047, 21.3, "people tested", "", "", "", "", "", "", 
  "", "", "", 72.22, 5.094114*^6, 96.079, 33.6, 9.468, 5.694, 15524.995, 1.3, 
  137.973, 8.78, 6.4, 17.4, 83.841, 1.13, 80.28, 0.81}, 
 {"CRI", "North America", "Costa Rica", "2020-05-31", 1056., 9., 18., 10., 
  0., 0., 207.298, 1.767, 3.533, 1.963, 0., 0., 1.46, "", "", "", "", "", "", 
  "", "", 521., 19136., 3.756, 0.102, 405., 0.08, 0.044, 22.7, 
  "people tested", "", "", "", "", "", "", "", "", "", 72.22, 5.094114*^6, 
  96.079, 33.6, 9.468, 5.694, 15524.995, 1.3, 137.973, 8.78, 6.4, 17.4, 
  83.841, 1.13, 80.28, 0.81}, {"CRI", "North America", "Costa Rica", 
  "2020-06-01", 1084., 28., 19., 10., 0., 0., 212.795, 5.497, 3.73, 1.963, 
  0., 0., 1.48, "", "", "", "", "", "", "", "", 261., 19397., 3.808, 0.051, 
  420., 0.082, 0.045, 22.2, "people tested", "", "", "", "", "", "", "", "", 
  "", 72.22, 5.094114*^6, 96.079, 33.6, 9.468, 5.694, 15524.995, 1.3, 
  137.973, 8.78, 6.4, 17.4, 83.841, 1.13, 80.28, 0.81}, 
 {"CRI", "North America", "Costa Rica", "2020-06-02", 1105., 21., 21.286, 
  10., 0., 0., 216.917, 4.122, 4.178, 1.963, 0., 0., 1.5, "", "", "", "", "", 
  "", "", "", 264., 19661., 3.86, 0.052, 439., 0.086, 0.048, 20.8, 
  "people tested", "", "", "", "", "", "", "", "", "", 72.22, 5.094114*^6, 
  96.079, 33.6, 9.468, 5.694, 15524.995, 1.3, 137.973, 8.78, 6.4, 17.4, 
  83.841, 1.13, 80.28, 0.81}, {"CRI", "North America", "Costa Rica", 
  "2020-06-03", 1157., 52., 24.714, 10., 0., 0., 227.125, 10.208, 4.852, 
  1.963, 0., 0., 1.51, "", "", "", "", "", "", "", "", 415., 20076., 3.941, 
  0.081, 406., 0.08, 0.061, 16.4, "people tested", "", "", "", "", "", "", 
  "", "", "", 72.22, 5.094114*^6, 96.079, 33.6, 9.468, 5.694, 15524.995, 1.3, 
  137.973, 8.78, 6.4, 17.4, 83.841, 1.13, 80.28, 0.81}, 
 {"CRI", "North America", "Costa Rica", "2020-06-04", 1194., 37., 27.714, 
  10., 0., 0., 234.388, 7.263, 5.44, 1.963, 0., 0., 1.51, "", "", "", "", "", 
  "", "", "", 376., 20452., 4.015, 0.074, 406., 0.08, 0.068, 14.7, 
  "people tested", "", "", "", "", "", "", "", "", "", 72.22, 5.094114*^6, 
  96.079, 33.6, 9.468, 5.694, 15524.995, 1.3, 137.973, 8.78, 6.4, 17.4, 
  83.841, 1.13, 80.28, 0.81}, {"CRI", "North America", "Costa Rica", 
  "2020-06-05", 1228., 34., 29.429, 10., 0., 0., 241.063, 6.674, 5.777, 
  1.963, 0., 0., 1.51, "", "", "", "", "", "", "", "", 443., 20895., 4.102, 
  0.087, 392., 0.077, 0.075, 13.3, "people tested", "", "", "", "", "", "", 
  "", "", "", 72.22, 5.094114*^6, 96.079, 33.6, 9.468, 5.694, 15524.995, 1.3, 
  137.973, 8.78, 6.4, 17.4, 83.841, 1.13, 80.28, 0.81}, 
 {"CRI", "North America", "Costa Rica", "2020-06-06", 1263., 35., 30.857, 
  10., 0., 0., 247.933, 6.871, 6.057, 1.963, 0., 0., 1.51, "", "", "", "", 
  "", "", "", "", 334., 21229., 4.167, 0.066, 373., 0.073, 0.083, 12., 
  "people tested", "", "", "", "", "", "", "", "", "", 72.22, 5.094114*^6, 
  96.079, 33.6, 9.468, 5.694, 15524.995, 1.3, 137.973, 8.78, 6.4, 17.4, 
  83.841, 1.13, 80.28, 0.81}, {"CRI", "North America", "Costa Rica", 
  "2020-06-07", 1318., 55., 37.429, 10., 0., 0., 258.73, 10.797, 7.347, 
  1.963, 0., 0., 1.51, "", "", "", "", "", "", "", "", 268., 21497., 4.22, 
  0.053, 337., 0.066, 0.111, 9., "people tested", "", "", "", "", "", "", "", 
  "", "", 72.22, 5.094114*^6, 96.079, 33.6, 9.468, 5.694, 15524.995, 1.3, 
  137.973, 8.78, 6.4, 17.4, 83.841, 1.13, 80.28, 0.81}, 
 {"CRI", "North America", "Costa Rica", "2020-06-08", 1342., 24., 36.857, 
  11., 1., 0.143, 263.441, 4.711, 7.235, 2.159, 0.196, 0.028, 1.51, "", "", 
  "", "", "", "", "", "", 161., 21658., 4.252, 0.032, 323., 0.063, 0.114, 
  8.8, "people tested", "", "", "", "", "", "", "", "", "", 72.22, 
  5.094114*^6, 96.079, 33.6, 9.468, 5.694, 15524.995, 1.3, 137.973, 8.78, 
  6.4, 17.4, 83.841, 1.13, 80.28, 0.81}, {"CRI", "North America", 
  "Costa Rica", "2020-06-09", 1375., 33., 38.571, 11., 0., 0.143, 269.919, 
  6.478, 7.572, 2.159, 0., 0.028, 1.51, "", "", "", "", "", "", "", "", 229., 
  21887., 4.297, 0.045, 318., 0.062, 0.121, 8.3, "people tested", "", "", "", 
  "", "", "", "", "", "", 72.22, 5.094114*^6, 96.079, 33.6, 9.468, 5.694, 
  15524.995, 1.3, 137.973, 8.78, 6.4, 17.4, 83.841, 1.13, 80.28, 0.81}, 
 {"CRI", "North America", "Costa Rica", "2020-06-10", 1461., 86., 43.429, 
  12., 1., 0.286, 286.802, 16.882, 8.525, 2.356, 0.196, 0.056, 1.5, "", "", 
  "", "", "", "", "", "", 427., 22314., 4.38, 0.084, 320., 0.063, 0.136, 7.4, 
  "people tested", "", "", "", "", "", "", "", "", "", 72.22, 5.094114*^6, 
  96.079, 33.6, 9.468, 5.694, 15524.995, 1.3, 137.973, 8.78, 6.4, 17.4, 
  83.841, 1.13, 80.28, 0.81}, {"CRI", "North America", "Costa Rica", 
  "2020-06-11", 1538., 77., 49.143, 12., 0., 0.286, 301.917, 15.115, 9.647, 
  2.356, 0., 0.056, 1.5, "", "", "", "", "", "", "", "", 381., 22695., 4.455, 
  0.075, 320., 0.063, 0.153, 6.5, "people tested", "", "", "", "", "", "", 
  "", "", "", 72.22, 5.094114*^6, 96.079, 33.6, 9.468, 5.694, 15524.995, 1.3, 
  137.973, 8.78, 6.4, 17.4, 83.841, 1.13, 80.28, 0.81}, 
 {"CRI", "North America", "Costa Rica", "2020-06-12", 1612., 74., 54.857, 
  12., 0., 0.286, 316.444, 14.527, 10.769, 2.356, 0., 0.056, 1.48, "", "", 
  "", "", "", "", "", "", 483., 23178., 4.55, 0.095, 326., 0.064, 0.168, 6., 
  "people tested", "", "", "", "", "", "", "", "", "", 72.22, 5.094114*^6, 
  96.079, 33.6, 9.468, 5.694, 15524.995, 1.3, 137.973, 8.78, 6.4, 17.4, 
  83.841, 1.13, 80.28, 0.81}, {"CRI", "North America", "Costa Rica", 
  "2020-06-13", 1662., 50., 57., 12., 0., 0.286, 326.259, 9.815, 11.189, 
  2.356, 0., 0.056, 1.47, "", "", "", "", "", "", "", "", 510., 23688., 4.65, 
  0.1, 351., 0.069, 0.162, 6.2, "people tested", "", "", "", "", "", "", "", 
  "", "", 72.22, 5.094114*^6, 96.079, 33.6, 9.468, 5.694, 15524.995, 1.3, 
  137.973, 8.78, 6.4, 17.4, 83.841, 1.13, 80.28, 0.81}, 
 {"CRI", "North America", "Costa Rica", "2020-06-14", 1715., 53., 56.714, 
  12., 0., 0.286, 336.663, 10.404, 11.133, 2.356, 0., 0.056, 1.45, "", "", 
  "", "", "", "", "", "", 308., 23996., 4.711, 0.06, 357., 0.07, 0.159, 6.3, 
  "people tested", "", "", "", "", "", "", "", "", "", 72.22, 5.094114*^6, 
  96.079, 33.6, 9.468, 5.694, 15524.995, 1.3, 137.973, 8.78, 6.4, 17.4, 
  83.841, 1.13, 80.28, 0.81}, {"CRI", "North America", "Costa Rica", 
  "2020-06-15", 1744., 29., 57.429, 12., 0., 0.143, 342.356, 5.693, 11.274, 
  2.356, 0., 0.028, 1.45, "", "", "", "", "", "", "", "", 237., 24233., 
  4.757, 0.047, 368., 0.072, 0.156, 6.4, "people tested", "", "", "", "", "", 
  "", "", "", "", 72.22, 5.094114*^6, 96.079, 33.6, 9.468, 5.694, 15524.995, 
  1.3, 137.973, 8.78, 6.4, 17.4, 83.841, 1.13, 80.28, 0.81}, 
 {"CRI", "North America", "Costa Rica", "2020-06-16", 1796., 52., 60.143, 
  12., 0., 0.143, 352.564, 10.208, 11.806, 2.356, 0., 0.028, 1.45, "", "", 
  "", "", "", "", "", "", 278., 24511., 4.812, 0.055, 375., 0.074, 0.16, 6.2, 
  "people tested", "", "", "", "", "", "", "", "", "", 72.22, 5.094114*^6, 
  96.079, 33.6, 9.468, 5.694, 15524.995, 1.3, 137.973, 8.78, 6.4, 17.4, 
  83.841, 1.13, 80.28, 0.81}, {"CRI", "North America", "Costa Rica", 
  "2020-06-17", 1871., 75., 58.571, 12., 0., 0., 367.287, 14.723, 11.498, 
  2.356, 0., 0., 1.45, "", "", "", "", "", "", "", "", 451., 24962., 4.9, 
  0.089, 378., 0.074, 0.155, 6.5, "people tested", "", "", "", "", "", "", 
  "", "", "", 72.22, 5.094114*^6, 96.079, 33.6, 9.468, 5.694, 15524.995, 1.3, 
  137.973, 8.78, 6.4, 17.4, 83.841, 1.13, 80.28, 0.81}, 
 {"CRI", "North America", "Costa Rica", "2020-06-18", 1939., 68., 57.286, 
  12., 0., 0., 380.635, 13.349, 11.245, 2.356, 0., 0., 1.46, "", "", "", "", 
  "", "", "", "", 447., 25409., 4.988, 0.088, 388., 0.076, 0.148, 6.8, 
  "people tested", "", "", "", "", "", "", "", "", "", 72.22, 5.094114*^6, 
  96.079, 33.6, 9.468, 5.694, 15524.995, 1.3, 137.973, 8.78, 6.4, 17.4, 
  83.841, 1.13, 80.28, 0.81}, {"CRI", "North America", "Costa Rica", 
  "2020-06-19", 2058., 119., 63.714, 12., 0., 0., 403.996, 23.36, 12.507, 
  2.356, 0., 0., 1.47, "", "", "", "", "", "", "", "", 629., 26038., 5.111, 
  0.123, 409., 0.08, 0.156, 6.4, "people tested", "", "", "", "", "", "", "", 
  "", "", 72.22, 5.094114*^6, 96.079, 33.6, 9.468, 5.694, 15524.995, 1.3, 
  137.973, 8.78, 6.4, 17.4, 83.841, 1.13, 80.28, 0.81}, 
 {"CRI", "North America", "Costa Rica", "2020-06-20", 2127., 69., 66.429, 
  12., 0., 0., 417.541, 13.545, 13.04, 2.356, 0., 0., 1.48, "", "", "", "", 
  "", "", "", "", 457., 26495., 5.201, 0.09, 401., 0.079, 0.166, 6., 
  "people tested", "", "", "", "", "", "", "", "", "", 72.22, 5.094114*^6, 
  96.079, 33.6, 9.468, 5.694, 15524.995, 1.3, 137.973, 8.78, 6.4, 17.4, 
  83.841, 1.13, 80.28, 0.81}, {"CRI", "North America", "Costa Rica", 
  "2020-06-21", 2213., 86., 71.143, 12., 0., 0., 434.423, 16.882, 13.966, 
  2.356, 0., 0., 1.48, "", "", "", "", "", "", "", "", 391., 26886., 5.278, 
  0.077, 413., 0.081, 0.172, 5.8, "people tested", "", "", "", "", "", "", 
  "", "", "", 72.22, 5.094114*^6, 96.079, 33.6, 9.468, 5.694, 15524.995, 1.3, 
  137.973, 8.78, 6.4, 17.4, 83.841, 1.13, 80.28, 0.81}, 
 {"CRI", "North America", "Costa Rica", "2020-06-22", 2277., 64., 76.143, 
  12., 0., 0., 446.986, 12.564, 14.947, 2.356, 0., 0., 1.49, "", "", "", "", 
  "", "", "", "", 244., 27130., 5.326, 0.048, 414., 0.081, 0.184, 5.4, 
  "people tested", "", "", "", "", "", "", "", "", "", 72.22, 5.094114*^6, 
  96.079, 33.6, 9.468, 5.694, 15524.995, 1.3, 137.973, 8.78, 6.4, 17.4, 
  83.841, 1.13, 80.28, 0.81}, {"CRI", "North America", "Costa Rica", 
  "2020-06-23", 2368., 91., 81.714, 12., 0., 0., 464.85, 17.864, 16.041, 
  2.356, 0., 0., 1.5, "", "", "", "", "", "", "", "", 443., 27573., 5.413, 
  0.087, 437., 0.086, 0.187, 5.3, "people tested", "", "", "", "", "", "", 
  "", "", "", 72.22, 5.094114*^6, 96.079, 33.6, 9.468, 5.694, 15524.995, 1.3, 
  137.973, 8.78, 6.4, 17.4, 83.841, 1.13, 80.28, 0.81}, 
 {"CRI", "North America", "Costa Rica", "2020-06-24", 2515., 147., 92., 12., 
  0., 0., 493.707, 28.857, 18.06, 2.356, 0., 0., 1.51, "", "", "", "", "", 
  "", "", "", 621., 28194., 5.535, 0.122, 462., 0.091, 0.199, 5., 
  "people tested", "", "", "", "", "", "", "", "", "", 72.22, 5.094114*^6, 
  96.079, 33.6, 9.468, 5.694, 15524.995, 1.3, 137.973, 8.78, 6.4, 17.4, 
  83.841, 1.13, 80.28, 0.81}, {"CRI", "North America", "Costa Rica", 
  "2020-06-25", 2684., 169., 106.429, 12., 0., 0., 526.883, 33.176, 20.892, 
  2.356, 0., 0., 1.52, "", "", "", "", "", "", "", "", 703., 28897., 5.673, 
  0.138, 498., 0.098, 0.214, 4.7, "people tested", "", "", "", "", "", "", 
  "", "", "", 72.22, 5.094114*^6, 96.079, 33.6, 9.468, 5.694, 15524.995, 1.3, 
  137.973, 8.78, 6.4, 17.4, 83.841, 1.13, 80.28, 0.81}, 
 {"CRI", "North America", "Costa Rica", "2020-06-26", 2836., 152., 111.143, 
  12., 0., 0., 556.721, 29.838, 21.818, 2.356, 0., 0., 1.52, "", "", "", "", 
  "", "", "", "", 687., 29584., 5.807, 0.135, 507., 0.1, 0.219, 4.6, 
  "people tested", "", "", "", "", "", "", "", "", "", 73.61, 5.094114*^6, 
  96.079, 33.6, 9.468, 5.694, 15524.995, 1.3, 137.973, 8.78, 6.4, 17.4, 
  83.841, 1.13, 80.28, 0.81}, {"CRI", "North America", "Costa Rica", 
  "2020-06-27", 2979., 143., 121.714, 14., 2., 0.286, 584.793, 28.072, 
  23.893, 2.748, 0.393, 0.056, 1.53, "", "", "", "", "", "", "", "", 890., 
  30474., 5.982, 0.175, 568., 0.112, 0.214, 4.7, "people tested", "", "", "", 
  "", "", "", "", "", "", 73.61, 5.094114*^6, 96.079, 33.6, 9.468, 5.694, 
  15524.995, 1.3, 137.973, 8.78, 6.4, 17.4, 83.841, 1.13, 80.28, 0.81}, 
 {"CRI", "North America", "Costa Rica", "2020-06-28", 3130., 151., 131., 15., 
  1., 0.429, 614.435, 29.642, 25.716, 2.945, 0.196, 0.084, 1.53, "", "", "", 
  "", "", "", "", "", 743., 31217., 6.128, 0.146, 619., 0.122, 0.212, 4.7, 
  "people tested", "", "", "", "", "", "", "", "", "", 73.61, 5.094114*^6, 
  96.079, 33.6, 9.468, 5.694, 15524.995, 1.3, 137.973, 8.78, 6.4, 17.4, 
  83.841, 1.13, 80.28, 0.81}, {"CRI", "North America", "Costa Rica", 
  "2020-06-29", 3269., 139., 141.714, 15., 0., 0.429, 641.721, 27.286, 
  27.819, 2.945, 0., 0.084, 1.54, "", "", "", "", "", "", "", "", 691., 
  31908., 6.264, 0.136, 683., 0.134, 0.208, 4.8, "people tested", "", "", "", 
  "", "", "", "", "", "", 73.61, 5.094114*^6, 96.079, 33.6, 9.468, 5.694, 
  15524.995, 1.3, 137.973, 8.78, 6.4, 17.4, 83.841, 1.13, 80.28, 0.81}, 
 {"CRI", "North America", "Costa Rica", "2020-06-30", 3459., 190., 155.857, 
  16., 1., 0.571, 679.019, 37.298, 30.596, 3.141, 0.196, 0.112, 1.54, "", "", 
  "", "", "", "", "", "", 594., 32502., 6.38, 0.117, 704., 0.138, 0.221, 4.5, 
  "people tested", "", "", "", "", "", "", "", "", "", 73.61, 5.094114*^6, 
  96.079, 33.6, 9.468, 5.694, 15524.995, 1.3, 137.973, 8.78, 6.4, 17.4, 
  83.841, 1.13, 80.28, 0.81}, {"CRI", "North America", "Costa Rica", 
  "2020-07-01", 3753., 294., 176.857, 17., 1., 0.714, 736.733, 57.714, 
  34.718, 3.337, 0.196, 0.14, 1.54, "", "", "", "", "", "", "", "", 853., 
  33355., 6.548, 0.167, 737., 0.145, 0.24, 4.2, "people tested", "", "", "", 
  "", "", "", "", "", "", 73.61, 5.094114*^6, 96.079, 33.6, 9.468, 5.694, 
  15524.995, 1.3, 137.973, 8.78, 6.4, 17.4, 83.841, 1.13, 80.28, 0.81}, 
 {"CRI", "North America", "Costa Rica", "2020-07-02", 4023., 270., 191.286, 
  18., 1., 0.857, 789.735, 53.002, 37.55, 3.533, 0.196, 0.168, 1.53, "", "", 
  "", "", "", "", "", "", 1259., 34614., 6.795, 0.247, 817., 0.16, 0.234, 
  4.3, "people tested", "", "", "", "", "", "", "", "", "", 73.61, 
  5.094114*^6, 96.079, 33.6, 9.468, 5.694, 15524.995, 1.3, 137.973, 8.78, 
  6.4, 17.4, 83.841, 1.13, 80.28, 0.81}, {"CRI", "North America", 
  "Costa Rica", "2020-07-03", 4311., 288., 210.714, 18., 0., 0.857, 846.271, 
  56.536, 41.364, 3.533, 0., 0.168, 1.53, "", "", "", "", "", "", "", "", 
  933., 35547., 6.978, 0.183, 852., 0.167, 0.247, 4., "people tested", "", 
  "", "", "", "", "", "", "", "", 73.61, 5.094114*^6, 96.079, 33.6, 9.468, 
  5.694, 15524.995, 1.3, 137.973, 8.78, 6.4, 17.4, 83.841, 1.13, 80.28, 
  0.81}, {"CRI", "North America", "Costa Rica", "2020-07-04", 4621., 310., 
  234.571, 18., 0., 0.571, 907.125, 60.855, 46.048, 3.533, 0., 0.112, 1.52, 
  "", "", "", "", "", "", "", "", 998., 36545., 7.174, 0.196, 867., 0.17, 
  0.27, 3.7, "people tested", "", "", "", "", "", "", "", "", "", 73.61, 
  5.094114*^6, 96.079, 33.6, 9.468, 5.694, 15524.995, 1.3, 137.973, 8.78, 
  6.4, 17.4, 83.841, 1.13, 80.28, 0.81}, {"CRI", "North America", 
  "Costa Rica", "2020-07-05", 4996., 375., 266.571, 19., 1., 0.571, 980.74, 
  73.614, 52.329, 3.73, 0.196, 0.112, 1.5, "", "", "", "", "", "", "", "", 
  1197., 37742., 7.409, 0.235, 932., 0.183, 0.286, 3.5, "people tested", "", 
  "", "", "", "", "", "", "", "", 73.61, 5.094114*^6, 96.079, 33.6, 9.468, 
  5.694, 15524.995, 1.3, 137.973, 8.78, 6.4, 17.4, 83.841, 1.13, 80.28, 
  0.81}, {"CRI", "North America", "Costa Rica", "2020-07-06", 5241., 245., 
  281.714, 23., 4., 1.143, 1028.834, 48.095, 55.302, 4.515, 0.785, 0.224, 
  1.49, "", "", "", "", "", "", "", "", 1000., 38742., 7.605, 0.196, 976., 
  0.192, 0.289, 3.5, "people tested", "", "", "", "", "", "", "", "", "", 
  73.61, 5.094114*^6, 96.079, 33.6, 9.468, 5.694, 15524.995, 1.3, 137.973, 
  8.78, 6.4, 17.4, 83.841, 1.13, 80.28, 0.81}, 
 {"CRI", "North America", "Costa Rica", "2020-07-07", 5486., 245., 289.571, 
  23., 0., 1., 1076.929, 48.095, 56.844, 4.515, 0., 0.196, 1.47, "", "", "", 
  "", "", "", "", "", 1222., 39964., 7.845, 0.24, 1066., 0.209, 0.272, 3.7, 
  "people tested", "", "", "", "", "", "", "", "", "", 73.61, 5.094114*^6, 
  96.079, 33.6, 9.468, 5.694, 15524.995, 1.3, 137.973, 8.78, 6.4, 17.4, 
  83.841, 1.13, 80.28, 0.81}, {"CRI", "North America", "Costa Rica", 
  "2020-07-08", 5836., 350., 297.571, 25., 2., 1.143, 1145.636, 68.707, 
  58.415, 4.908, 0.393, 0.224, 1.45, "", "", "", "", "", "", "", "", 1128., 
  41092., 8.067, 0.221, 1105., 0.217, 0.269, 3.7, "people tested", "", "", 
  "", "", "", "", "", "", "", 73.61, 5.094114*^6, 96.079, 33.6, 9.468, 5.694, 
  15524.995, 1.3, 137.973, 8.78, 6.4, 17.4, 83.841, 1.13, 80.28, 0.81}, 
 {"CRI", "North America", "Costa Rica", "2020-07-09", 6485., 649., 351.714, 
  25., 0., 1., 1273.038, 127.402, 69.043, 4.908, 0., 0.196, 1.44, "", "", "", 
  "", "", "", "", "", 1750., 42842., 8.41, 0.344, 1175., 0.231, 0.299, 3.3, 
  "people tested", "", "", "", "", "", "", "", "", "", 73.61, 5.094114*^6, 
  96.079, 33.6, 9.468, 5.694, 15524.995, 1.3, 137.973, 8.78, 6.4, 17.4, 
  83.841, 1.13, 80.28, 0.81}, {"CRI", "North America", "Costa Rica", 
  "2020-07-10", 6845., 360., 362., 26., 1., 1.143, 1343.708, 70.67, 71.062, 
  5.104, 0.196, 0.224, 1.42, "", "", "", "", "", "", "", "", 1367., 44209., 
  8.678, 0.268, 1237., 0.243, 0.293, 3.4, "people tested", "", "", "", "", 
  "", "", "", "", "", 73.61, 5.094114*^6, 96.079, 33.6, 9.468, 5.694, 
  15524.995, 1.3, 137.973, 8.78, 6.4, 17.4, 83.841, 1.13, 80.28, 0.81}, 
 {"CRI", "North America", "Costa Rica", "2020-07-11", 7231., 386., 372.857, 
  28., 2., 1.429, 1419.481, 75.774, 73.194, 5.497, 0.393, 0.28, 1.4, "", "", 
  "", "", "", "", "", "", 1478., 45687., 8.969, 0.29, 1306., 0.256, 0.285, 
  3.5, "people tested", "", "", "", "", "", "", "", "", "", 73.61, 
  5.094114*^6, 96.079, 33.6, 9.468, 5.694, 15524.995, 1.3, 137.973, 8.78, 
  6.4, 17.4, 83.841, 1.13, 80.28, 0.81}, {"CRI", "North America", 
  "Costa Rica", "2020-07-12", 7596., 365., 371.429, 30., 2., 1.571, 1491.133, 
  71.651, 72.913, 5.889, 0.393, 0.308, 1.38, "", "", "", "", "", "", "", "", 
  1792., 47479., 9.32, 0.352, 1391., 0.273, 0.267, 3.7, "people tested", "", 
  "", "", "", "", "", "", "", "", 73.61, 5.094114*^6, 96.079, 33.6, 9.468, 
  5.694, 15524.995, 1.3, 137.973, 8.78, 6.4, 17.4, 83.841, 1.13, 80.28, 
  0.81}, {"CRI", "North America", "Costa Rica", "2020-07-13", 8036., 440., 
  399.286, 34., 4., 1.571, 1577.507, 86.374, 78.382, 6.674, 0.785, 0.308, 
  1.37, "", "", "", "", "", "", "", "", 1989., 49468., 9.711, 0.39, 1532., 
  0.301, 0.261, 3.8, "people tested", "", "", "", "", "", "", "", "", "", 
  73.61, 5.094114*^6, 96.079, 33.6, 9.468, 5.694, 15524.995, 1.3, 137.973, 
  8.78, 6.4, 17.4, 83.841, 1.13, 80.28, 0.81}, 
 {"CRI", "North America", "Costa Rica", "2020-07-14", 8482., 446., 428., 37., 
  3., 2., 1665.059, 87.552, 84.019, 7.263, 0.589, 0.393, 1.35, "", "", "", 
  "", "", "", "", "", 1435., 50903., 9.993, 0.282, 1563., 0.307, 0.274, 3.6, 
  "people tested", "", "", "", "", "", "", "", "", "", 73.61, 5.094114*^6, 
  96.079, 33.6, 9.468, 5.694, 15524.995, 1.3, 137.973, 8.78, 6.4, 17.4, 
  83.841, 1.13, 80.28, 0.81}, {"CRI", "North America", "Costa Rica", 
  "2020-07-15", 8986., 504., 450., 40., 3., 2.143, 1763.997, 98.938, 88.337, 
  7.852, 0.589, 0.421, 1.33, "", "", "", "", "", "", "", "", 1334., 52237., 
  10.254, 0.262, 1592., 0.313, 0.283, 3.5, "people tested", "", "", "", "", 
  "", "", "", "", "", 73.61, 5.094114*^6, 96.079, 33.6, 9.468, 5.694, 
  15524.995, 1.3, 137.973, 8.78, 6.4, 17.4, 83.841, 1.13, 80.28, 0.81}, 
 {"CRI", "North America", "Costa Rica", "2020-07-16", 9546., 560., 437.286, 
  42., 2., 2.429, 1873.927, 109.931, 85.841, 8.245, 0.393, 0.477, 1.31, "", 
  "", "", "", "", "", "", "", 1562., 53799., 10.561, 0.307, 1565., 0.307, 
  0.279, 3.6, "people tested", "", "", "", "", "", "", "", "", "", 73.61, 
  5.094114*^6, 96.079, 33.6, 9.468, 5.694, 15524.995, 1.3, 137.973, 8.78, 
  6.4, 17.4, 83.841, 1.13, 80.28, 0.81}, {"CRI", "North America", 
  "Costa Rica", "2020-07-17", 9969., 423., 446.286, 47., 5., 3., 1956.964, 
  83.037, 87.608, 9.226, 0.982, 0.589, 1.29, "", "", "", "", "", "", "", "", 
  1568., 55367., 10.869, 0.308, 1594., 0.313, 0.28, 3.6, "people tested", "", 
  "", "", "", "", "", "", "", "", 73.61, 5.094114*^6, 96.079, 33.6, 9.468, 
  5.694, 15524.995, 1.3, 137.973, 8.78, 6.4, 17.4, 83.841, 1.13, 80.28, 
  0.81}, {"CRI", "North America", "Costa Rica", "2020-07-18", 10551., 582., 
  474.286, 54., 7., 3.714, 2071.214, 114.25, 93.105, 10.6, 1.374, 0.729, 
  1.28, "", "", "", "", "", "", "", "", 1116., 56483., 11.088, 0.219, 1542., 
  0.303, 0.308, 3.2, "people tested", "", "", "", "", "", "", "", "", "", 
  73.61, 5.094114*^6, 96.079, 33.6, 9.468, 5.694, 15524.995, 1.3, 137.973, 
  8.78, 6.4, 17.4, 83.841, 1.13, 80.28, 0.81}, 
 {"CRI", "North America", "Costa Rica", "2020-07-19", 11114., 563., 502.571, 
  62., 8., 4.571, 2181.734, 110.52, 98.657, 12.171, 1.57, 0.897, 1.27, "", 
  "", "", "", "", "", "", "", 1524., 58007., 11.387, 0.299, 1504., 0.295, 
  0.334, 3., "people tested", "", "", "", "", "", "", "", "", "", 73.61, 
  5.094114*^6, 96.079, 33.6, 9.468, 5.694, 15524.995, 1.3, 137.973, 8.78, 
  6.4, 17.4, 83.841, 1.13, 80.28, 0.81}, {"CRI", "North America", 
  "Costa Rica", "2020-07-20", 11534., 420., 499.714, 66., 4., 4.571, 
  2264.182, 82.448, 98.096, 12.956, 0.785, 0.897, 1.25, "", "", "", "", "", 
  "", "", "", 1117., 59124., 11.606, 0.219, 1379., 0.271, 0.362, 2.8, 
  "people tested", "", "", "", "", "", "", "", "", "", 73.61, 5.094114*^6, 
  96.079, 33.6, 9.468, 5.694, 15524.995, 1.3, 137.973, 8.78, 6.4, 17.4, 
  83.841, 1.13, 80.28, 0.81}, {"CRI", "North America", "Costa Rica", 
  "2020-07-21", 11811., 277., 475.571, 68., 2., 4.429, 2318.558, 54.376, 
  93.357, 13.349, 0.393, 0.869, 1.24, "", "", "", "", "", "", "", "", 1104., 
  60228., 11.823, 0.217, 1332., 0.261, 0.357, 2.8, "people tested", "", "", 
  "", "", "", "", "", "", "", 73.61, 5.094114*^6, 96.079, 33.6, 9.468, 5.694, 
  15524.995, 1.3, 137.973, 8.78, 6.4, 17.4, 83.841, 1.13, 80.28, 0.81}, 
 {"CRI", "North America", "Costa Rica", "2020-07-22", 12361., 550., 482.143, 
  71., 3., 4.429, 2426.526, 107.968, 94.647, 13.938, 0.589, 0.869, 1.23, "", 
  "", "", "", "", "", "", "", 1228., 61456., 12.064, 0.241, 1317., 0.259, 
  0.366, 2.7, "people tested", "", "", "", "", "", "", "", "", "", 73.61, 
  5.094114*^6, 96.079, 33.6, 9.468, 5.694, 15524.995, 1.3, 137.973, 8.78, 
  6.4, 17.4, 83.841, 1.13, 80.28, 0.81}, {"CRI", "North America", 
  "Costa Rica", "2020-07-23", 13129., 768., 511.857, 80., 9., 5.429, 
  2577.288, 150.762, 100.48, 15.704, 1.767, 1.066, 1.22, "", "", "", "", "", 
  "", "", "", 1829., 63285., 12.423, 0.359, 1355., 0.266, 0.378, 2.6, 
  "people tested", "", "", "", "", "", "", "", "", "", 73.61, 5.094114*^6, 
  96.079, 33.6, 9.468, 5.694, 15524.995, 1.3, 137.973, 8.78, 6.4, 17.4, 
  83.841, 1.13, 80.28, 0.81}, {"CRI", "North America", "Costa Rica", 
  "2020-07-24", 13669., 540., 528.571, 87., 7., 5.714, 2683.293, 106.005, 
  103.761, 17.079, 1.374, 1.122, 1.21, "", "", "", "", "", "", "", "", 1510., 
  64795., 12.72, 0.296, 1347., 0.264, 0.392, 2.6, "people tested", "", "", 
  "", "", "", "", "", "", "", 73.61, 5.094114*^6, 96.079, 33.6, 9.468, 5.694, 
  15524.995, 1.3, 137.973, 8.78, 6.4, 17.4, 83.841, 1.13, 80.28, 0.81}, 
 {"CRI", "North America", "Costa Rica", "2020-07-25", 14600., 931., 578.429, 
  98., 11., 6.286, 2866.053, 182.76, 113.548, 19.238, 2.159, 1.234, 1.2, "", 
  "", "", "", "", "", "", "", 1842., 66637., 13.081, 0.362, 1451., 0.285, 
  0.399, 2.5, "people tested", "", "", "", "", "", "", "", "", "", 73.61, 
  5.094114*^6, 96.079, 33.6, 9.468, 5.694, 15524.995, 1.3, 137.973, 8.78, 
  6.4, 17.4, 83.841, 1.13, 80.28, 0.81}, {"CRI", "North America", 
  "Costa Rica", "2020-07-26", 15229., 629., 587.857, 104., 6., 6., 2989.529, 
  123.476, 115.399, 20.416, 1.178, 1.178, 1.19, "", "", "", "", "", "", "", 
  "", 1564., 68201., 13.388, 0.307, 1456., 0.286, 0.404, 2.5, 
  "people tested", "", "", "", "", "", "", "", "", "", 73.61, 5.094114*^6, 
  96.079, 33.6, 9.468, 5.694, 15524.995, 1.3, 137.973, 8.78, 6.4, 17.4, 
  83.841, 1.13, 80.28, 0.81}, {"CRI", "North America", "Costa Rica", 
  "2020-07-27", 15841., 612., 615.286, 115., 11., 7., 3109.667, 120.139, 
  120.784, 22.575, 2.159, 1.374, 1.17, "", "", "", "", "", "", "", "", 1701., 
  69902., 13.722, 0.334, 1540., 0.302, 0.4, 2.5, "people tested", "", "", "", 
  "", "", "", "", "", "", 73.61, 5.094114*^6, 96.079, 33.6, 9.468, 5.694, 
  15524.995, 1.3, 137.973, 8.78, 6.4, 17.4, 83.841, 1.13, 80.28, 0.81}, 
 {"CRI", "North America", "Costa Rica", "2020-07-28", 16344., 503., 647.571, 
  125., 10., 8.143, 3208.409, 98.741, 127.122, 24.538, 1.963, 1.598, 1.15, 
  "", "", "", "", "", "", "", "", 1501., 71403., 14.017, 0.295, 1596., 0.313, 
  0.406, 2.5, "people tested", "", "", "", "", "", "", "", "", "", 73.61, 
  5.094114*^6, 96.079, 33.6, 9.468, 5.694, 15524.995, 1.3, 137.973, 8.78, 
  6.4, 17.4, 83.841, 1.13, 80.28, 0.81}, {"CRI", "North America", 
  "Costa Rica", "2020-07-29", 16800., 456., 634.143, 133., 8., 8.857, 
  3297.924, 89.515, 124.485, 26.109, 1.57, 1.739, 1.13, "", "", "", "", "", 
  "", "", "", 1656., 73059., 14.342, 0.325, 1658., 0.325, 0.383, 2.6, 
  "people tested", "", "", "", "", "", "", "", "", "", 73.61, 5.094114*^6, 
  96.079, 33.6, 9.468, 5.694, 15524.995, 1.3, 137.973, 8.78, 6.4, 17.4, 
  83.841, 1.13, 80.28, 0.81}, {"CRI", "North America", "Costa Rica", 
  "2020-07-30", 17290., 490., 594.429, 140., 7., 8.571, 3394.113, 96.189, 
  116.689, 27.483, 1.374, 1.683, 1.12, "", "", "", "", "", "", "", "", 1840., 
  74899., 14.703, 0.361, 1659., 0.326, 0.358, 2.8, "people tested", "", "", 
  "", "", "", "", "", "", "", 73.61, 5.094114*^6, 96.079, 33.6, 9.468, 5.694, 
  15524.995, 1.3, 137.973, 8.78, 6.4, 17.4, 83.841, 1.13, 80.28, 0.81}, 
 {"CRI", "North America", "Costa Rica", "2020-07-31", 17820., 530., 593., 
  150., 10., 9., 3498.155, 104.042, 116.409, 29.446, 1.963, 1.767, 1.11, "", 
  "", "", "", "", "", "", "", 1744., 76643., 15.045, 0.342, 1693., 0.332, 
  0.35, 2.9, "people tested", "", "", "", "", "", "", "", "", "", 73.61, 
  5.094114*^6, 96.079, 33.6, 9.468, 5.694, 15524.995, 1.3, 137.973, 8.78, 
  6.4, 17.4, 83.841, 1.13, 80.28, 0.81}, {"CRI", "North America", 
  "Costa Rica", "2020-08-01", 18187., 367., 512.429, 154., 4., 8., 3570.199, 
  72.044, 100.592, 30.231, 0.785, 1.57, 1.11, "", "", "", "", "", "", "", "", 
  1663., 78306., 15.372, 0.326, 1667., 0.327, 0.307, 3.3, "people tested", 
  "", "", "", "", "", "", "", "", "", 62.96, 5.094114*^6, 96.079, 33.6, 
  9.468, 5.694, 15524.995, 1.3, 137.973, 8.78, 6.4, 17.4, 83.841, 1.13, 
  80.28, 0.81}, {"CRI", "North America", "Costa Rica", "2020-08-02", 18975., 
  788., 535.143, 162., 8., 8.286, 3724.887, 154.688, 105.051, 31.801, 1.57, 
  1.627, 1.12, "", "", "", "", "", "", "", "", 2015., 80321., 15.767, 0.396, 
  1731., 0.34, 0.309, 3.2, "people tested", "", "", "", "", "", "", "", "", 
  "", 62.96, 5.094114*^6, 96.079, 33.6, 9.468, 5.694, 15524.995, 1.3, 
  137.973, 8.78, 6.4, 17.4, 83.841, 1.13, 80.28, 0.81}, 
 {"CRI", "North America", "Costa Rica", "2020-08-03", 19402., 427., 508.714, 
  171., 9., 8., 3808.709, 83.822, 99.863, 33.568, 1.767, 1.57, 1.12, "", "", 
  "", "", "", "", "", "", 1550., 81871., 16.072, 0.304, 1710., 0.336, 0.298, 
  3.4, "people tested", "", "", "", "", "", "", "", "", "", 62.96, 
  5.094114*^6, 96.079, 33.6, 9.468, 5.694, 15524.995, 1.3, 137.973, 8.78, 
  6.4, 17.4, 83.841, 1.13, 80.28, 0.81}, {"CRI", "North America", 
  "Costa Rica", "2020-08-04", 19837., 435., 499., 181., 10., 8., 3894.102, 
  85.393, 97.956, 35.531, 1.963, 1.57, 1.12, "", "", "", "", "", "", "", "", 
  1584., 83455., 16.383, 0.311, 1722., 0.338, 0.29, 3.4, "people tested", "", 
  "", "", "", "", "", "", "", "", 62.96, 5.094114*^6, 96.079, 33.6, 9.468, 
  5.694, 15524.995, 1.3, 137.973, 8.78, 6.4, 17.4, 83.841, 1.13, 80.28, 
  0.81}, {"CRI", "North America", "Costa Rica", "2020-08-05", 20417., 580., 
  516.714, 191., 10., 8.286, 4007.959, 113.857, 101.434, 37.494, 1.963, 
  1.627, 1.12, "", "", "", "", "", "", "", "", 1799., 85254., 16.736, 0.353, 
  1742., 0.342, 0.297, 3.4, "people tested", "", "", "", "", "", "", "", "", 
  "", 62.96, 5.094114*^6, 96.079, 33.6, 9.468, 5.694, 15524.995, 1.3, 
  137.973, 8.78, 6.4, 17.4, 83.841, 1.13, 80.28, 0.81}, 
 {"CRI", "North America", "Costa Rica", "2020-08-06", 21070., 653., 540., 
  200., 9., 8.571, 4136.146, 128.187, 106.005, 39.261, 1.767, 1.683, 1.13, 
  "", "", "", "", "", "", "", "", 1835., 87089., 17.096, 0.36, 1741., 0.342, 
  0.31, 3.2, "people tested", "", "", "", "", "", "", "", "", "", 68.52, 
  5.094114*^6, 96.079, 33.6, 9.468, 5.694, 15524.995, 1.3, 137.973, 8.78, 
  6.4, 17.4, 83.841, 1.13, 80.28, 0.81}, {"CRI", "North America", 
  "Costa Rica", "2020-08-07", 22081., 1011., 608.714, 218., 18., 9.714, 
  4334.61, 198.464, 119.494, 42.794, 3.533, 1.907, 1.13, "", "", "", "", "", 
  "", "", "", 1830., 88919., 17.455, 0.359, 1754., 0.344, 0.305, 3.3, 
  "people tested", "", "", "", "", "", "", "", "", "", 68.52, 5.094114*^6, 
  96.079, 33.6, 9.468, 5.694, 15524.995, 1.3, 137.973, 8.78, 6.4, 17.4, 
  83.841, 1.13, 80.28, 0.81}, {"CRI", "North America", "Costa Rica", 
  "2020-08-08", 22802., 721., 659.286, 228., 10., 10.571, 4476.146, 141.536, 
  129.421, 44.758, 1.963, 2.075, 1.13, "", "", "", "", "", "", "", "", 1687., 
  90606., 17.786, 0.331, 1757., 0.345, 0.322, 3.1, "people tested", "", "", 
  "", "", "", "", "", "", "", 68.52, 5.094114*^6, 96.079, 33.6, 9.468, 5.694, 
  15524.995, 1.3, 137.973, 8.78, 6.4, 17.4, 83.841, 1.13, 80.28, 0.81}, 
 {"CRI", "North America", "Costa Rica", "2020-08-09", 23286., 484., 615.857, 
  235., 7., 10.429, 4571.158, 95.012, 120.896, 46.132, 1.374, 2.047, 1.13, 
  "", "", "", "", "", "", "", "", 1405., 92011., 18.062, 0.276, 1670., 0.328, 
  0.31, 3.2, "people tested", "", "", "", "", "", "", "", "", "", 68.52, 
  5.094114*^6, 96.079, 33.6, 9.468, 5.694, 15524.995, 1.3, 137.973, 8.78, 
  6.4, 17.4, 83.841, 1.13, 80.28, 0.81}, {"CRI", "North America", 
  "Costa Rica", "2020-08-10", 23872., 586., 638.571, 244., 9., 10.429, 
  4686.193, 115.035, 125.355, 47.898, 1.767, 2.047, 1.13, "", "", "", "", "", 
  "", "", "", 1457., 93468., 18.348, 0.286, 1657., 0.325, 0.325, 3.1, 
  "people tested", "", "", "", "", "", "", "", "", "", 72.22, 5.094114*^6, 
  96.079, 33.6, 9.468, 5.694, 15524.995, 1.3, 137.973, 8.78, 6.4, 17.4, 
  83.841, 1.13, 80.28, 0.81}, {"CRI", "North America", "Costa Rica", 
  "2020-08-11", 24508., 636., 667.286, 255., 11., 10.571, 4811.043, 124.85, 
  130.992, 50.058, 2.159, 2.075, 1.13, "", "", "", "", "", "", "", "", 1251., 
  94719., 18.594, 0.246, 1609., 0.316, 0.347, 2.9, "people tested", "", "", 
  "", "", "", "", "", "", "", 72.22, 5.094114*^6, 96.079, 33.6, 9.468, 5.694, 
  15524.995, 1.3, 137.973, 8.78, 6.4, 17.4, 83.841, 1.13, 80.28, 0.81}, 
 {"CRI", "North America", "Costa Rica", "2020-08-12", 25057., 549., 662.857, 
  263., 8., 10.286, 4918.814, 107.771, 130.122, 51.628, 1.57, 2.019, 1.13, 
  "", "", "", "", "", "", "", "", 1664., 96383., 18.92, 0.327, 1590., 0.312, 
  0.344, 2.9, "people tested", "", "", "", "", "", "", "", "", "", 72.22, 
  5.094114*^6, 96.079, 33.6, 9.468, 5.694, 15524.995, 1.3, 137.973, 8.78, 
  6.4, 17.4, 83.841, 1.13, 80.28, 0.81}, {"CRI", "North America", 
  "Costa Rica", "2020-08-13", 26129., 1072., 722.714, 272., 9., 10.286, 
  5129.253, 210.439, 141.872, 53.395, 1.767, 2.019, 1.13, "", "", "", "", "", 
  "", "", "", 1997., 98380., 19.312, 0.392, 1613., 0.317, 0.339, 2.9, 
  "people tested", "", "", "", "", "", "", "", "", "", 72.22, 5.094114*^6, 
  96.079, 33.6, 9.468, 5.694, 15524.995, 1.3, 137.973, 8.78, 6.4, 17.4, 
  83.841, 1.13, 80.28, 0.81}, {"CRI", "North America", "Costa Rica", 
  "2020-08-14", 26931., 802., 692.857, 281., 9., 9., 5286.69, 157.437, 
  136.011, 55.162, 1.767, 1.767, 1.13, "", "", "", "", "", "", "", "", 2172., 
  100552., 19.739, 0.426, 1662., 0.326, 0.344, 2.9, "people tested", "", "", 
  "", "", "", "", "", "", "", 72.22, 5.094114*^6, 96.079, 33.6, 9.468, 5.694, 
  15524.995, 1.3, 137.973, 8.78, 6.4, 17.4, 83.841, 1.13, 80.28, 0.81}, 
 {"CRI", "North America", "Costa Rica", "2020-08-15", 27737., 806., 705., 
  291., 10., 9., 5444.912, 158.222, 138.395, 57.125, 1.963, 1.767, 1.13, "", 
  "", "", "", "", "", "", "", 2197., 102749., 20.17, 0.431, 1735., 0.341, 
  0.33, 3., "people tested", "", "", "", "", "", "", "", "", "", 72.22, 
  5.094114*^6, 96.079, 33.6, 9.468, 5.694, 15524.995, 1.3, 137.973, 8.78, 
  6.4, 17.4, 83.841, 1.13, 80.28, 0.81}, {"CRI", "North America", 
  "Costa Rica", "2020-08-16", 28465., 728., 739.857, 294., 3., 8.429, 
  5587.822, 142.91, 145.238, 57.714, 0.589, 1.655, 1.12, "", "", "", "", "", 
  "", "", "", 2244., 104993., 20.611, 0.441, 1855., 0.364, 0.328, 3., 
  "people tested", "", "", "", "", "", "", "", "", "", 72.22, 5.094114*^6, 
  96.079, 33.6, 9.468, 5.694, 15524.995, 1.3, 137.973, 8.78, 6.4, 17.4, 
  83.841, 1.13, 80.28, 0.81}, {"CRI", "North America", "Costa Rica", 
  "2020-08-17", 29084., 619., 744.571, 304., 10., 8.571, 5709.334, 121.513, 
  146.163, 59.677, 1.963, 1.683, 1.12, "", "", "", "", "", "", "", "", 1535., 
  106528., 20.912, 0.301, 1866., 0.366, 0.327, 3.1, "people tested", "", "", 
  "", "", "", "", "", "", "", 72.22, 5.094114*^6, 96.079, 33.6, 9.468, 5.694, 
  15524.995, 1.3, 137.973, 8.78, 6.4, 17.4, 83.841, 1.13, 80.28, 0.81}, 
 {"CRI", "North America", "Costa Rica", "2020-08-18", 29643., 559., 733.571, 
  314., 10., 8.429, 5819.069, 109.734, 144.004, 61.64, 1.963, 1.655, 1.12, 
  "", "", "", "", "", "", "", "", 1059., 107587., 21.12, 0.208, 1838., 0.361, 
  0.325, 3.1, "people tested", "", "", "", "", "", "", "", "", "", 72.22, 
  5.094114*^6, 96.079, 33.6, 9.468, 5.694, 15524.995, 1.3, 137.973, 8.78, 
  6.4, 17.4, 83.841, 1.13, 80.28, 0.81}, {"CRI", "North America", 
  "Costa Rica", "2020-08-19", 30409., 766., 764.571, 321., 7., 8.286, 
  5969.438, 150.37, 150.089, 63.014, 1.374, 1.627, 1.12, "", "", "", "", "", 
  "", "", "", 1535., 109122., 21.421, 0.301, 1820., 0.357, 0.336, 3., 
  "people tested", "", "", "", "", "", "", "", "", "", 72.22, 5.094114*^6, 
  96.079, 33.6, 9.468, 5.694, 15524.995, 1.3, 137.973, 8.78, 6.4, 17.4, 
  83.841, 1.13, 80.28, 0.81}, {"CRI", "North America", "Costa Rica", 
  "2020-08-20", 31075., 666., 706.571, 333., 12., 8.714, 6100.178, 130.739, 
  138.703, 65.37, 2.356, 1.711, 1.12, "", "", "", "", "", "", "", "", 1195., 
  110317., 21.656, 0.235, 1705., 0.335, 0.342, 2.9, "people tested", "", "", 
  "", "", "", "", "", "", "", 72.22, 5.094114*^6, 96.079, 33.6, 9.468, 5.694, 
  15524.995, 1.3, 137.973, 8.78, 6.4, 17.4, 83.841, 1.13, 80.28, 0.81}, 
 {"CRI", "North America", "Costa Rica", "2020-08-21", 32134., 1059., 743.286, 
  340., 7., 8.429, 6308.065, 207.887, 145.911, 66.744, 1.374, 1.655, 1.13, 
  "", "", "", "", "", "", "", "", 1838., 112155., 22.017, 0.361, 1658., 
  0.325, 0.369, 2.7, "people tested", "", "", "", "", "", "", "", "", "", 
  72.22, 5.094114*^6, 96.079, 33.6, 9.468, 5.694, 15524.995, 1.3, 137.973, 
  8.78, 6.4, 17.4, 83.841, 1.13, 80.28, 0.81}, 
 {"CRI", "North America", "Costa Rica", "2020-08-22", 33084., 950., 763.857, 
  348., 8., 8.143, 6494.554, 186.49, 149.949, 68.314, 1.57, 1.598, 1.13, "", 
  "", "", "", "", "", "", "", 2131., 114286., 22.435, 0.418, 1648., 0.324, 
  0.386, 2.6, "people tested", "", "", "", "", "", "", "", "", "", 72.22, 
  5.094114*^6, 96.079, 33.6, 9.468, 5.694, 15524.995, 1.3, 137.973, 8.78, 
  6.4, 17.4, 83.841, 1.13, 80.28, 0.81}, {"CRI", "North America", 
  "Costa Rica", "2020-08-23", 33820., 736., 765., 355., 7., 8.714, 6639.035, 
  144.48, 150.173, 69.688, 1.374, 1.711, 1.14, "", "", "", "", "", "", "", 
  "", 2093., 116379., 22.846, 0.411, 1627., 0.319, 0.391, 2.6, 
  "people tested", "", "", "", "", "", "", "", "", "", 72.22, 5.094114*^6, 
  96.079, 33.6, 9.468, 5.694, 15524.995, 1.3, 137.973, 8.78, 6.4, 17.4, 
  83.841, 1.13, 80.28, 0.81}, {"CRI", "North America", "Costa Rica", 
  "2020-08-24", 34463., 643., 768.429, 362., 7., 8.286, 6765.259, 126.224, 
  150.846, 71.062, 1.374, 1.627, 1.14, "", "", "", "", "", "", "", "", 1533., 
  117912., 23.147, 0.301, 1626., 0.319, 0.39, 2.6, "people tested", "", "", 
  "", "", "", "", "", "", "", 72.22, 5.094114*^6, 96.079, 33.6, 9.468, 5.694, 
  15524.995, 1.3, 137.973, 8.78, 6.4, 17.4, 83.841, 1.13, 80.28, 0.81}, 
 {"CRI", "North America", "Costa Rica", "2020-08-25", 35305., 842., 808.857, 
  376., 14., 8.857, 6930.548, 165.289, 158.783, 73.811, 2.748, 1.739, 1.14, 
  "", "", "", "", "", "", "", "", 1304., 119216., 23.403, 0.256, 1661., 
  0.326, 0.391, 2.6, "people tested", "", "", "", "", "", "", "", "", "", 
  72.22, 5.094114*^6, 96.079, 33.6, 9.468, 5.694, 15524.995, 1.3, 137.973, 
  8.78, 6.4, 17.4, 83.841, 1.13, 80.28, 0.81}, 
 {"CRI", "North America", "Costa Rica", "2020-08-26", 36307., 1002., 842.571, 
  386., 10., 9.286, 7127.245, 196.698, 165.401, 75.774, 1.963, 1.823, 1.14, 
  "", "", "", "", "", "", "", "", 2048., 121264., 23.805, 0.402, 1735., 
  0.341, 0.392, 2.6, "people tested", "", "", "", "", "", "", "", "", "", 
  72.22, 5.094114*^6, 96.079, 33.6, 9.468, 5.694, 15524.995, 1.3, 137.973, 
  8.78, 6.4, 17.4, 83.841, 1.13, 80.28, 0.81}, 
 {"CRI", "North America", "Costa Rica", "2020-08-27", 37292., 985., 888.143, 
  397., 11., 9.143, 7320.606, 193.36, 174.347, 77.933, 2.159, 1.795, 1.14, 
  "", "", "", "", "", "", "", "", 1859., 123123., 24.17, 0.365, 1829., 0.359, 
  0.396, 2.5, "people tested", "", "", "", "", "", "", "", "", "", 72.22, 
  5.094114*^6, 96.079, 33.6, 9.468, 5.694, 15524.995, 1.3, 137.973, 8.78, 
  6.4, 17.4, 83.841, 1.13, 80.28, 0.81}, {"CRI", "North America", 
  "Costa Rica", "2020-08-28", 38485., 1193., 907.286, 407., 10., 9.571, 
  7554.798, 234.192, 178.105, 79.896, 1.963, 1.879, 1.14, "", "", "", "", "", 
  "", "", "", 2211., 125334., 24.604, 0.434, 1883., 0.37, 0.394, 2.5, 
  "people tested", "", "", "", "", "", "", "", "", "", 61.11, 5.094114*^6, 
  96.079, 33.6, 9.468, 5.694, 15524.995, 1.3, 137.973, 8.78, 6.4, 17.4, 
  83.841, 1.13, 80.28, 0.81}, {"CRI", "North America", "Costa Rica", 
  "2020-08-29", 39699., 1214., 945., 418., 11., 10., 7793.112, 238.314, 
  185.508, 82.055, 2.159, 1.963, 1.14, "", "", "", "", "", "", "", "", 2633., 
  127967., 25.121, 0.517, 1954., 0.384, 0.395, 2.5, "people tested", "", "", 
  "", "", "", "", "", "", "", 61.11, 5.094114*^6, 96.079, 33.6, 9.468, 5.694, 
  15524.995, 1.3, 137.973, 8.78, 6.4, 17.4, 83.841, 1.13, 80.28, 0.81}, 
 {"CRI", "North America", "Costa Rica", "2020-08-30", 39699., 0., 839.857, 
  418., 0., 9., 7793.112, 0., 164.868, 82.055, 0., 1.767, 1.14, "", "", "", 
  "", "", "", "", "", 2054., 130021., 25.524, 0.403, 1949., 0.383, 0.405, 
  2.5, "people tested", "", "", "", "", "", "", "", "", "", 61.11, 
  5.094114*^6, 96.079, 33.6, 9.468, 5.694, 15524.995, 1.3, 137.973, 8.78, 
  6.4, 17.4, 83.841, 1.13, 80.28, 0.81}, {"CRI", "North America", 
  "Costa Rica", "2020-08-31", 41287., 1588., 974.857, 436., 18., 10.571, 
  8104.844, 311.732, 191.369, 85.589, 3.533, 2.075, 1.15, "", "", "", "", "", 
  "", "", "", 1517., 131538., 25.822, 0.298, 1947., 0.382, 0.413, 2.4, 
  "people tested", "", "", "", "", "", "", "", "", "", 61.11, 5.094114*^6, 
  96.079, 33.6, 9.468, 5.694, 15524.995, 1.3, 137.973, 8.78, 6.4, 17.4, 
  83.841, 1.13, 80.28, 0.81}, {"CRI", "North America", "Costa Rica", 
  "2020-09-01", 42184., 897., 982.714, 443., 7., 9.571, 8280.93, 176.086, 
  192.912, 86.963, 1.374, 1.879, 1.14, "", "", "", "", "", "", "", "", 1488., 
  133026., 26.114, 0.292, 1973., 0.387, 0.413, 2.4, "people tested", "", "", 
  "", "", "", "", "", "", "", 61.11, 5.094114*^6, 96.079, 33.6, 9.468, 5.694, 
  15524.995, 1.3, 137.973, 8.78, 6.4, 17.4, 83.841, 1.13, 80.28, 0.81}, 
 {"CRI", "North America", "Costa Rica", "2020-09-02", 43305., 1121., 999.714, 
  453., 10., 9.571, 8500.988, 220.058, 196.249, 88.926, 1.963, 1.879, 1.14, 
  "", "", "", "", "", "", "", "", 2119., 135145., 26.53, 0.416, 1983., 0.389, 
  0.417, 2.4, "people tested", "", "", "", "", "", "", "", "", "", 61.11, 
  5.094114*^6, 96.079, 33.6, 9.468, 5.694, 15524.995, 1.3, 137.973, 8.78, 
  6.4, 17.4, 83.841, 1.13, 80.28, 0.81}, {"CRI", "North America", 
  "Costa Rica", "2020-09-03", 44458., 1153., 1023.714, 460., 7., 9., 
  8727.327, 226.34, 200.96, 90.3, 1.374, 1.767, 1.14, "", "", "", "", "", "", 
  "", "", 2491., 137636., 27.019, 0.489, 2073., 0.407, 0.408, 2.5, 
  "people tested", "", "", "", "", "", "", "", "", "", 61.11, 5.094114*^6, 
  96.079, 33.6, 9.468, 5.694, 15524.995, 1.3, 137.973, 8.78, 6.4, 17.4, 
  83.841, 1.13, 80.28, 0.81}, {"CRI", "North America", "Costa Rica", 
  "2020-09-04", 45680., 1222., 1027.857, 469., 9., 8.857, 8967.212, 239.885, 
  201.773, 92.067, 1.767, 1.739, 1.13, "", "", "", "", "", "", "", "", 2750., 
  140386., 27.558, 0.54, 2150., 0.422, 0.395, 2.5, "people tested", "", "", 
  "", "", "", "", "", "", "", 61.11, 5.094114*^6, 96.079, 33.6, 9.468, 5.694, 
  15524.995, 1.3, 137.973, 8.78, 6.4, 17.4, 83.841, 1.13, 80.28, 0.81}, 
 {"CRI", "North America", "Costa Rica", "2020-09-05", 46920., 1240., 
  1031.571, 478., 9., 8.571, 9210.63, 243.418, 202.503, 93.834, 1.767, 1.683, 
  1.13, "", "", "", "", "", "", "", "", 2879., 143265., 28.124, 0.565, 2185., 
  0.429, 0.391, 2.6, "people tested", "", "", "", "", "", "", "", "", "", 
  61.11, 5.094114*^6, 96.079, 33.6, 9.468, 5.694, 15524.995, 1.3, 137.973, 
  8.78, 6.4, 17.4, 83.841, 1.13, 80.28, 0.81}, 
 {"CRI", "North America", "Costa Rica", "2020-09-06", 46920., 0., 1031.571, 
  478., 0., 8.571, 9210.63, 0., 202.503, 93.834, 0., 1.683, 1.13, "", "", "", 
  "", "", "", "", "", 2142., 145407., 28.544, 0.42, 2198., 0.431, 0.398, 2.5, 
  "people tested", "", "", "", "", "", "", "", "", "", 61.11, 5.094114*^6, 
  96.079, 33.6, 9.468, 5.694, 15524.995, 1.3, 137.973, 8.78, 6.4, 17.4, 
  83.841, 1.13, 80.28, 0.81}, {"CRI", "North America", "Costa Rica", 
  "2020-09-07", 48780., 1860., 1070.429, 510., 32., 10.571, 9575.757, 
  365.127, 210.13, 100.116, 6.282, 2.075, 1.13, "", "", "", "", "", "", "", 
  "", 1556., 146963., 28.85, 0.305, 2204., 0.433, 0.401, 2.5, 
  "people tested", "", "", "", "", "", "", "", "", "", 61.11, 5.094114*^6, 
  96.079, 33.6, 9.468, 5.694, 15524.995, 1.3, 137.973, 8.78, 6.4, 17.4, 
  83.841, 1.13, 80.28, 0.81}, {"CRI", "North America", "Costa Rica", 
  "2020-09-08", 49897., 1117., 1101.857, 531., 21., 12.571, 9795.03, 219.273, 
  216.3, 104.238, 4.122, 2.468, 1.13, "", "", "", "", "", "", "", "", 1978., 
  148941., 29.238, 0.388, 2274., 0.446, 0.399, 2.5, "people tested", "", "", 
  "", "", "", "", "", "", "", 61.11, 5.094114*^6, 96.079, 33.6, 9.468, 5.694, 
  15524.995, 1.3, 137.973, 8.78, 6.4, 17.4, 83.841, 1.13, 80.28, 0.81}, 
 {"CRI", "North America", "Costa Rica", "2020-09-09", 51224., 1327., 
  1131.286, 543., 12., 12.857, 10055.527, 260.497, 222.077, 106.594, 2.356, 
  2.524, 1.12, "", "", "", "", "", "", "", "", 2517., 151458., 29.732, 0.494, 
  2330., 0.457, 0.4, 2.5, "people tested", "", "", "", "", "", "", "", "", 
  "", 61.11, 5.094114*^6, 96.079, 33.6, 9.468, 5.694, 15524.995, 1.3, 
  137.973, 8.78, 6.4, 17.4, 83.841, 1.13, 80.28, 0.81}, 
 {"CRI", "North America", "Costa Rica", "2020-09-10", 52549., 1325., 
  1155.857, 567., 24., 15.286, 10315.631, 260.104, 226.901, 111.305, 4.711, 
  3.001, 1.11, "", "", "", "", "", "", "", "", 2615., 154073., 30.245, 0.513, 
  2348., 0.461, 0.406, 2.5, "people tested", "", "", "", "", "", "", "", "", 
  "", 61.11, 5.094114*^6, 96.079, 33.6, 9.468, 5.694, 15524.995, 1.3, 
  137.973, 8.78, 6.4, 17.4, 83.841, 1.13, 80.28, 0.81}, 
 {"CRI", "North America", "Costa Rica", "2020-09-11", 53969., 1420., 
  1184.143, 583., 16., 16.286, 10594.384, 278.753, 232.453, 114.446, 3.141, 
  3.197, 1.11, "", "", "", "", "", "", "", "", 3154., 157227., 30.864, 0.619, 
  2406., 0.472, 0.407, 2.5, "people tested", "", "", "", "", "", "", "", "", 
  "", 61.11, 5.094114*^6, 96.079, 33.6, 9.468, 5.694, 15524.995, 1.3, 
  137.973, 8.78, 6.4, 17.4, 83.841, 1.13, 80.28, 0.81}, 
 {"CRI", "North America", "Costa Rica", "2020-09-12", 55454., 1485., 
  1219.143, 590., 7., 16., 10885.897, 291.513, 239.324, 115.82, 1.374, 3.141, 
  1.1, "", "", "", "", "", "", "", "", 2996., 160223., 31.453, 0.588, 2423., 
  0.476, 0.418, 2.4, "people tested", "", "", "", "", "", "", "", "", "", 
  61.11, 5.094114*^6, 96.079, 33.6, 9.468, 5.694, 15524.995, 1.3, 137.973, 
  8.78, 6.4, 17.4, 83.841, 1.13, 80.28, 0.81}, 
 {"CRI", "North America", "Costa Rica", "2020-09-13", 55454., 0., 1219.143, 
  590., 0., 16., 10885.897, 0., 239.324, 115.82, 0., 3.141, 1.09, "", "", "", 
  "", "", "", "", "", 2595., 162818., 31.962, 0.509, 2487., 0.488, 0.405, 
  2.5, "people tested", "", "", "", "", "", "", "", "", "", 61.11, 
  5.094114*^6, 96.079, 33.6, 9.468, 5.694, 15524.995, 1.3, 137.973, 8.78, 
  6.4, 17.4, 83.841, 1.13, 80.28, 0.81}, {"CRI", "North America", 
  "Costa Rica", "2020-09-14", 57361., 1907., 1225.857, 621., 31., 15.857, 
  11260.251, 374.354, 240.642, 121.905, 6.085, 3.113, 1.08, "", "", "", "", 
  "", "", "", "", 1856., 164674., 32.326, 0.364, 2530., 0.497, 0.403, 2.5, 
  "people tested", "", "", "", "", "", "", "", "", "", 62.96, 5.094114*^6, 
  96.079, 33.6, 9.468, 5.694, 15524.995, 1.3, 137.973, 8.78, 6.4, 17.4, 
  83.841, 1.13, 80.28, 0.81}, {"CRI", "North America", "Costa Rica", 
  "2020-09-15", 58137., 776., 1177.143, 633., 12., 14.571, 11412.583, 
  152.333, 231.079, 124.261, 2.356, 2.86, 1.08, "", "", "", "", "", "", "", 
  "", 1708., 166382., 32.662, 0.335, 2492., 0.489, 0.403, 2.5, 
  "people tested", "", "", "", "", "", "", "", "", "", 62.96, 5.094114*^6, 
  96.079, 33.6, 9.468, 5.694, 15524.995, 1.3, 137.973, 8.78, 6.4, 17.4, 
  83.841, 1.13, 80.28, 0.81}, {"CRI", "North America", "Costa Rica", 
  "2020-09-16", 59516., 1379., 1184.571, 649., 16., 15.143, 11683.288, 
  270.705, 232.537, 127.402, 3.141, 2.973, 1.07, "", "", "", "", "", "", "", 
  "", 2220., 168602., 33.097, 0.436, 2449., 0.481, 0.414, 2.4, 
  "people tested", "", "", "", "", "", "", "", "", "", 62.96, 5.094114*^6, 
  96.079, 33.6, 9.468, 5.694, 15524.995, 1.3, 137.973, 8.78, 6.4, 17.4, 
  83.841, 1.13, 80.28, 0.81}, {"CRI", "North America", "Costa Rica", 
  "2020-09-17", 60818., 1302., 1181.286, 666., 17., 14.143, 11938.877, 
  255.589, 231.892, 130.739, 3.337, 2.776, 1.07, "", "", "", "", "", "", "", 
  "", 2308., 170910., 33.55, 0.453, 2405., 0.472, 0.419, 2.4, 
  "people tested", "", "", "", "", "", "", "", "", "", 62.96, 5.094114*^6, 
  96.079, 33.6, 9.468, 5.694, 15524.995, 1.3, 137.973, 8.78, 6.4, 17.4, 
  83.841, 1.13, 80.28, 0.81}, {"CRI", "North America", "Costa Rica", 
  "2020-09-18", 62374., 1556., 1200.714, 686., 20., 14.714, 12244.327, 
  305.451, 235.706, 134.665, 3.926, 2.888, 1.06, "", "", "", "", "", "", "", 
  "", 3238., 174148., 34.186, 0.636, 2417., 0.474, 0.426, 2.3, 
  "people tested", "", "", "", "", "", "", "", "", "", 62.96, 5.094114*^6, 
  96.079, 33.6, 9.468, 5.694, 15524.995, 1.3, 137.973, 8.78, 6.4, 17.4, 
  83.841, 1.13, 80.28, 0.81}, {"CRI", "North America", "Costa Rica", 
  "2020-09-19", 63712., 1338., 1179.714, 706., 20., 16.571, 12506.984, 
  262.656, 231.584, 138.591, 3.926, 3.253, 1.06, "", "", "", "", "", "", "", 
  "", 3110., 177258., 34.797, 0.611, 2434., 0.478, 0.41, 2.4, 
  "people tested", "", "", "", "", "", "", "", "", "", 62.96, 5.094114*^6, 
  96.079, 33.6, 9.468, 5.694, 15524.995, 1.3, 137.973, 8.78, 6.4, 17.4, 
  83.841, 1.13, 80.28, 0.81}, {"CRI", "North America", "Costa Rica", 
  "2020-09-20", 63712., 0., 1179.714, 706., 0., 16.571, 12506.984, 0., 
  231.584, 138.591, 0., 3.253, 1.05, "", "", "", "", "", "", "", "", 2914., 
  180172., 35.369, 0.572, 2479., 0.487, 0.414, 2.4, "people tested", "", "", 
  "", "", "", "", "", "", "", 62.96, 5.094114*^6, 96.079, 33.6, 9.468, 5.694, 
  15524.995, 1.3, 137.973, 8.78, 6.4, 17.4, 83.841, 1.13, 80.28, 0.81}, 
 {"CRI", "North America", "Costa Rica", "2020-09-21", 65602., 1890., 
  1177.286, 745., 39., 17.714, 12878., 371.016, 231.107, 146.247, 7.656, 
  3.477, 1.04, "", "", "", "", "", "", "", "", 1741., 181913., 35.71, 0.342, 
  2463., 0.483, 0.406, 2.5, "people tested", "", "", "", "", "", "", "", "", 
  "", 62.96, 5.094114*^6, 96.079, 33.6, 9.468, 5.694, 15524.995, 1.3, 
  137.973, 8.78, 6.4, 17.4, 83.841, 1.13, 80.28, 0.81}, 
 {"CRI", "North America", "Costa Rica", "2020-09-22", 66689., 1087., 
  1221.714, 760., 15., 18.143, 13091.384, 213.384, 239.829, 149.192, 2.945, 
  3.562, 1.04, "", "", "", "", "", "", "", "", 1902., 183815., 36.084, 0.373, 
  2490., 0.489, 0.41, 2.4, "people tested", "", "", "", "", "", "", "", "", 
  "", 62.96, 5.094114*^6, 96.079, 33.6, 9.468, 5.694, 15524.995, 1.3, 
  137.973, 8.78, 6.4, 17.4, 83.841, 1.13, 80.28, 0.81}, 
 {"CRI", "North America", "Costa Rica", "2020-09-23", 68059., 1370., 
  1220.429, 781., 21., 18.857, 13360.321, 268.938, 239.576, 153.314, 4.122, 
  3.702, 1.03, "", "", "", "", "", "", "", "", 2977., 186792., 36.668, 0.584, 
  2599., 0.51, 0.393, 2.5, "people tested", "", "", "", "", "", "", "", "", 
  "", 62.96, 5.094114*^6, 96.079, 33.6, 9.468, 5.694, 15524.995, 1.3, 
  137.973, 8.78, 6.4, 17.4, 83.841, 1.13, 80.28, 0.81}, 
 {"CRI", "North America", "Costa Rica", "2020-09-24", 69459., 1400., 
  1234.429, 795., 14., 18.429, 13635.148, 274.827, 242.324, 156.062, 2.748, 
  3.618, 1.03, "", "", "", "", "", "", "", "", 3189., 189981., 37.294, 0.626, 
  2724., 0.535, 0.381, 2.6, "people tested", "", "", "", "", "", "", "", "", 
  "", 62.96, 5.094114*^6, 96.079, 33.6, 9.468, 5.694, 15524.995, 1.3, 
  137.973, 8.78, 6.4, 17.4, 83.841, 1.13, 80.28, 0.81}, 
 {"CRI", "North America", "Costa Rica", "2020-09-25", 70816., 1357., 1206., 
  812., 17., 18., 13901.534, 266.386, 236.744, 159.4, 3.337, 3.533, 1.02, "", 
  "", "", "", "", "", "", "", 2658., 192639., 37.816, 0.522, 2642., 0.519, 
  0.382, 2.6, "people tested", "", "", "", "", "", "", "", "", "", 62.96, 
  5.094114*^6, 96.079, 33.6, 9.468, 5.694, 15524.995, 1.3, 137.973, 8.78, 
  6.4, 17.4, 83.841, 1.13, 80.28, 0.81}, {"CRI", "North America", 
  "Costa Rica", "2020-09-26", 72049., 1233., 1191., 828., 16., 17.429, 
  14143.578, 242.044, 233.799, 162.541, 3.141, 3.421, 1.01, "", "", "", "", 
  "", "", "", "", 3057., 195696., 38.416, 0.6, 2634., 0.517, 0.381, 2.6, 
  "people tested", "", "", "", "", "", "", "", "", "", 62.96, 5.094114*^6, 
  96.079, 33.6, 9.468, 5.694, 15524.995, 1.3, 137.973, 8.78, 6.4, 17.4, 
  83.841, 1.13, 80.28, 0.81}, {"CRI", "North America", "Costa Rica", 
  "2020-09-27", 72049., 0., 1191., 828., 0., 17.429, 14143.578, 0., 233.799, 
  162.541, 0., 3.421, 1.01, "", "", "", "", "", "", "", "", 2422., 198118., 
  38.892, 0.475, 2564., 0.503, 0.377, 2.7, "people tested", "", "", "", "", 
  "", "", "", "", "", 62.96, 5.094114*^6, 96.079, 33.6, 9.468, 5.694, 
  15524.995, 1.3, 137.973, 8.78, 6.4, 17.4, 83.841, 1.13, 80.28, 0.81}, 
 {"CRI", "North America", "Costa Rica", "2020-09-28", 73714., 1665., 
  1158.857, 861., 33., 16.571, 14470.426, 326.848, 227.489, 169.019, 6.478, 
  3.253, 1., "", "", "", "", "", "", "", "", 1722., 199840., 39.23, 0.338, 
  2561., 0.503, 0.378, 2.6, "people tested", "", "", "", "", "", "", "", "", 
  "", 62.96, 5.094114*^6, 96.079, 33.6, 9.468, 5.694, 15524.995, 1.3, 
  137.973, 8.78, 6.4, 17.4, 83.841, 1.13, 80.28, 0.81}, 
 {"CRI", "North America", "Costa Rica", "2020-09-29", 74604., 890., 1130.714, 
  880., 19., 17.143, 14645.138, 174.711, 221.965, 172.748, 3.73, 3.365, 1., 
  "", "", "", "", "", "", "", "", 1655., 201495., 39.554, 0.325, 2526., 
  0.496, 0.372, 2.7, "people tested", "", "", "", "", "", "", "", "", "", 
  62.96, 5.094114*^6, 96.079, 33.6, 9.468, 5.694, 15524.995, 1.3, 137.973, 
  8.78, 6.4, 17.4, 83.841, 1.13, 80.28, 0.81}, 
 {"CRI", "North America", "Costa Rica", "2020-09-30", 75760., 1156., 
  1100.143, 904., 24., 17.571, 14872.066, 226.929, 215.964, 177.46, 4.711, 
  3.449, 1., "", "", "", "", "", "", "", "", 2707., 204202., 40.086, 0.531, 
  2487., 0.488, 0.364, 2.7, "people tested", "", "", "", "", "", "", "", "", 
  "", 62.96, 5.094114*^6, 96.079, 33.6, 9.468, 5.694, 15524.995, 1.3, 
  137.973, 8.78, 6.4, 17.4, 83.841, 1.13, 80.28, 0.81}, 
 {"CRI", "North America", "Costa Rica", "2020-10-01", 76828., 1068., 
  1052.714, 917., 13., 17.429, 15081.72, 209.654, 206.653, 180.012, 2.552, 
  3.421, 1., "", "", "", "", "", "", "", "", 2532., 206734., 40.583, 0.497, 
  2393., 0.47, 0.359, 2.8, "people tested", "", "", "", "", "", "", "", "", 
  "", 62.96, 5.094114*^6, 96.079, 33.6, 9.468, 5.694, 15524.995, 1.3, 
  137.973, 8.78, 6.4, 17.4, 83.841, 1.13, 80.28, 0.81}, 
 {"CRI", "North America", "Costa Rica", "2020-10-02", 77829., 1001., 
  1001.857, 930., 13., 16.857, 15278.221, 196.501, 196.67, 182.564, 2.552, 
  3.309, 1.01, "", "", "", "", "", "", "", "", 2552., 209286., 41.084, 0.501, 
  2378., 0.467, 0.34, 2.9, "people tested", "", "", "", "", "", "", "", "", 
  "", 62.96, 5.094114*^6, 96.079, 33.6, 9.468, 5.694, 15524.995, 1.3, 
  137.973, 8.78, 6.4, 17.4, 83.841, 1.13, 80.28, 0.81}, 
 {"CRI", "North America", "Costa Rica", "2020-10-03", 79182., 1353., 1019., 
  950., 20., 17.429, 15543.822, 265.601, 200.035, 186.49, 3.926, 3.421, 1.01, 
  "", "", "", "", "", "", "", "", 3153., 212439., 41.703, 0.619, 2392., 0.47, 
  0.348, 2.9, "people tested", "", "", "", "", "", "", "", "", "", 62.96, 
  5.094114*^6, 96.079, 33.6, 9.468, 5.694, 15524.995, 1.3, 137.973, 8.78, 
  6.4, 17.4, 83.841, 1.13, 80.28, 0.81}, {"CRI", "North America", 
  "Costa Rica", "2020-10-04", 79182., 0., 1019., 950., 0., 17.429, 15543.822, 
  0., 200.035, 186.49, 0., 3.421, 1.02, "", "", "", "", "", "", "", "", 
  2800., 215239., 42.252, 0.55, 2446., 0.48, 0.359, 2.8, "people tested", "", 
  "", "", "", "", "", "", "", "", 62.96, 5.094114*^6, 96.079, 33.6, 9.468, 
  5.694, 15524.995, 1.3, 137.973, 8.78, 6.4, 17.4, 83.841, 1.13, 80.28, 
  0.81}, {"CRI", "North America", "Costa Rica", "2020-10-05", 81129., 1947., 
  1059.286, 987., 37., 18., 15926.028, 382.206, 207.943, 193.753, 7.263, 
  3.533, 1.02, "", "", "", "", "", "", "", "", 1655., 216894., 42.577, 0.325, 
  2436., 0.478, 0.361, 2.8, "people tested", "", "", "", "", "", "", "", "", 
  "", 61.11, 5.094114*^6, 96.079, 33.6, 9.468, 5.694, 15524.995, 1.3, 
  137.973, 8.78, 6.4, 17.4, 83.841, 1.13, 80.28, 0.81}, 
 {"CRI", "North America", "Costa Rica", "2020-10-06", 82142., 1013., 
  1076.857, 1004., 17., 17.714, 16124.885, 198.857, 211.392, 197.09, 3.337, 
  3.477, 1.03, "", "", "", "", "", "", "", "", 1716., 218610., 42.914, 0.337, 
  2445., 0.48, 0.365, 2.7, "people tested", "", "", "", "", "", "", "", "", 
  "", 61.11, 5.094114*^6, 96.079, 33.6, 9.468, 5.694, 15524.995, 1.3, 
  137.973, 8.78, 6.4, 17.4, 83.841, 1.13, 80.28, 0.81}, 
 {"CRI", "North America", "Costa Rica", "2020-10-07", 83497., 1355., 
  1105.286, 1024., 20., 17.143, 16390.878, 265.993, 216.973, 201.016, 3.926, 
  3.365, 1.03, "", "", "", "", "", "", "", "", 2455., 221065., 43.396, 0.482, 
  2409., 0.473, 0.384, 2.6, "people tested", "", "", "", "", "", "", "", "", 
  "", 58.33, 5.094114*^6, 96.079, 33.6, 9.468, 5.694, 15524.995, 1.3, 
  137.973, 8.78, 6.4, 17.4, 83.841, 1.13, 80.28, 0.81}, 
 {"CRI", "North America", "Costa Rica", "2020-10-08", 84828., 1331., 
  1142.857, 1040., 16., 17.571, 16652.16, 261.282, 224.349, 204.157, 3.141, 
  3.449, 1.02, "", "", "", "", "", "", "", "", 2964., 224029., 43.978, 0.582, 
  2471., 0.485, 0.386, 2.6, "people tested", "", "", "", "", "", "", "", "", 
  "", 58.33, 5.094114*^6, 96.079, 33.6, 9.468, 5.694, 15524.995, 1.3, 
  137.973, 8.78, 6.4, 17.4, 83.841, 1.13, 80.28, 0.81}, 
 {"CRI", "North America", "Costa Rica", "2020-10-09", 86053., 1225., 
  1174.857, 1055., 15., 17.857, 16892.633, 240.474, 230.63, 207.102, 2.945, 
  3.505, 1.02, "", "", "", "", "", "", "", "", 2749., 226778., 44.518, 0.54, 
  2499., 0.491, 0.388, 2.6, "people tested", "", "", "", "", "", "", "", "", 
  "", 58.33, 5.094114*^6, 96.079, 33.6, 9.468, 5.694, 15524.995, 1.3, 
  137.973, 8.78, 6.4, 17.4, 83.841, 1.13, 80.28, 0.81}, 
 {"CRI", "North America", "Costa Rica", "2020-10-10", 87439., 1386., 
  1179.571, 1076., 21., 18., 17164.712, 272.079, 231.556, 211.224, 4.122, 
  3.533, 1.02, "", "", "", "", "", "", "", "", 3031., 229809., 45.113, 0.595, 
  2481., 0.487, 0.384, 2.6, "people tested", "", "", "", "", "", "", "", "", 
  "", 58.33, 5.094114*^6, 96.079, 33.6, 9.468, 5.694, 15524.995, 1.3, 
  137.973, 8.78, 6.4, 17.4, 83.841, 1.13, 80.28, 0.81}, 
 {"CRI", "North America", "Costa Rica", "2020-10-11", 87439., 0., 1179.571, 
  1076., 0., 18., 17164.712, 0., 231.556, 211.224, 0., 3.533, 1.02, "", "", 
  "", "", "", "", "", "", 2701., 232510., 45.643, 0.53, 2467., 0.484, 0.373, 
  2.7, "people tested", "", "", "", "", "", "", "", "", "", 58.33, 
  5.094114*^6, 96.079, 33.6, 9.468, 5.694, 15524.995, 1.3, 137.973, 8.78, 
  6.4, 17.4, 83.841, 1.13, 80.28, 0.81}, {"CRI", "North America", 
  "Costa Rica", "2020-10-12", 89223., 1784., 1156.286, 1108., 32., 17.286, 
  17514.92, 350.208, 226.985, 217.506, 6.282, 3.393, 1.02, "", "", "", "", 
  "", "", "", "", 1630., 234140., 45.963, 0.32, 2464., 0.484, 0.372, 2.7, 
  "people tested", "", "", "", "", "", "", "", "", "", 58.33, 5.094114*^6, 
  96.079, 33.6, 9.468, 5.694, 15524.995, 1.3, 137.973, 8.78, 6.4, 17.4, 
  83.841, 1.13, 80.28, 0.81}, {"CRI", "North America", "Costa Rica", 
  "2020-10-13", 90238., 1015., 1156.571, 1124., 16., 17.143, 17714.17, 
  199.25, 227.041, 220.647, 3.141, 3.365, 1.01, "", "", "", "", "", "", "", 
  "", 1918., 236058., 46.339, 0.377, 2493., 0.489, 0.364, 2.7, 
  "people tested", "", "", "", "", "", "", "", "", "", 58.33, 5.094114*^6, 
  96.079, 33.6, 9.468, 5.694, 15524.995, 1.3, 137.973, 8.78, 6.4, 17.4, 
  83.841, 1.13, 80.28, 0.81}, {"CRI", "North America", "Costa Rica", 
  "2020-10-14", 91780., 1542., 1183.286, 1134., 10., 15.714, 18016.872, 
  302.702, 232.285, 222.61, 1.963, 3.085, 1.01, "", "", "", "", "", "", "", 
  "", 2999., 239057., 46.928, 0.589, 2570., 0.505, 0.356, 2.8, 
  "people tested", "", "", "", "", "", "", "", "", "", 58.33, 5.094114*^6, 
  96.079, 33.6, 9.468, 5.694, 15524.995, 1.3, 137.973, 8.78, 6.4, 17.4, 
  83.841, 1.13, 80.28, 0.81}, {"CRI", "North America", "Costa Rica", 
  "2020-10-15", 93152., 1372., 1189.143, 1159., 25., 17., 18286.202, 269.33, 
  233.435, 227.517, 4.908, 3.337, 1.01, "", "", "", "", "", "", "", "", 
  3092., 242149., 47.535, 0.607, 2589., 0.508, 0.356, 2.8, "people tested", 
  "", "", "", "", "", "", "", "", "", 58.33, 5.094114*^6, 96.079, 33.6, 
  9.468, 5.694, 15524.995, 1.3, 137.973, 8.78, 6.4, 17.4, 83.841, 1.13, 
  80.28, 0.81}, {"CRI", "North America", "Costa Rica", "2020-10-16", 94348., 
  1196., 1185., 1168., 9., 16.143, 18520.983, 234.781, 232.621, 229.284, 
  1.767, 3.169, 1., "", "", "", "", "", "", "", "", 2732., 244881., 48.071, 
  0.536, 2586., 0.508, 0.354, 2.8, "people tested", "", "", "", "", "", "", 
  "", "", "", 58.33, 5.094114*^6, 96.079, 33.6, 9.468, 5.694, 15524.995, 1.3, 
  137.973, 8.78, 6.4, 17.4, 83.841, 1.13, 80.28, 0.81}, 
 {"CRI", "North America", "Costa Rica", "2020-10-17", 95514., 1166., 
  1153.571, 1183., 15., 15.286, 18749.875, 228.892, 226.452, 232.229, 2.945, 
  3.001, 0.99, "", "", "", "", "", "", "", "", 2666., 247547., 48.595, 0.523, 
  2534., 0.497, 0.352, 2.8, "people tested", "", "", "", "", "", "", "", "", 
  "", 58.33, 5.094114*^6, 96.079, 33.6, 9.468, 5.694, 15524.995, 1.3, 
  137.973, 8.78, 6.4, 17.4, 83.841, 1.13, 80.28, 0.81}, 
 {"CRI", "North America", "Costa Rica", "2020-10-18", 95514., 0., 1153.571, 
  1183., 0., 15.286, 18749.875, 0., 226.452, 232.229, 0., 3.001, 0.99, "", 
  "", "", "", "", "", "", "", 2509., 250056., 49.087, 0.493, 2507., 0.492, 
  0.349, 2.9, "people tested", "", "", "", "", "", "", "", "", "", 58.33, 
  5.094114*^6, 96.079, 33.6, 9.468, 5.694, 15524.995, 1.3, 137.973, 8.78, 
  6.4, 17.4, 83.841, 1.13, 80.28, 0.81}, {"CRI", "North America", 
  "Costa Rica", "2020-10-19", 97075., 1561., 1121.714, 1204., 21., 13.714, 
  19056.307, 306.432, 220.198, 236.351, 4.122, 2.692, 0.99, "", "", "", "", 
  "", "", "", "", 1327., 251383., 49.348, 0.26, 2463., 0.483, 0.348, 2.9, 
  "people tested", "", "", "", "", "", "", "", "", "", 58.33, 5.094114*^6, 
  96.079, 33.6, 9.468, 5.694, 15524.995, 1.3, 137.973, 8.78, 6.4, 17.4, 
  83.841, 1.13, 80.28, 0.81}, {"CRI", "North America", "Costa Rica", 
  "2020-10-20", 97922., 847., 1097.714, 1222., 18., 14., 19222.577, 166.27, 
  215.487, 239.885, 3.533, 2.748, 0.99, "", "", "", "", "", "", "", "", 
  1453., 252836., 49.633, 0.285, 2397., 0.471, 0.348, 2.9, "people tested", 
  "", "", "", "", "", "", "", "", "", 58.33, 5.094114*^6, 96.079, 33.6, 
  9.468, 5.694, 15524.995, 1.3, 137.973, 8.78, 6.4, 17.4, 83.841, 1.13, 
  80.28, 0.81}, {"CRI", "North America", "Costa Rica", "2020-10-21", 99425., 
  1503., 1092.143, 1236., 14., 14.571, 19517.624, 295.046, 214.393, 242.633, 
  2.748, 2.86, 0.99, "", "", "", "", "", "", "", "", 3064., 255900., 50.234, 
  0.601, 2406., 0.472, 0.346, 2.9, "people tested", "", "", "", "", "", "", 
  "", "", "", 58.33, 5.094114*^6, 96.079, 33.6, 9.468, 5.694, 15524.995, 1.3, 
  137.973, 8.78, 6.4, 17.4, 83.841, 1.13, 80.28, 0.81}, 
 {"CRI", "North America", "Costa Rica", "2020-10-22", 100616., 1191., 
  1066.286, 1251., 15., 13.143, 19751.423, 233.799, 209.317, 245.578, 2.945, 
  2.58, 0.98, "", "", "", "", "", "", "", "", 2660., 258560., 50.757, 0.522, 
  2344., 0.46, 0.344, 2.9, "people tested", "", "", "", "", "", "", "", "", 
  "", 58.33, 5.094114*^6, 96.079, 33.6, 9.468, 5.694, 15524.995, 1.3, 
  137.973, 8.78, 6.4, 17.4, 83.841, 1.13, 80.28, 0.81}, 
 {"CRI", "North America", "Costa Rica", "2020-10-23", 101826., 1210., 
  1068.286, 1265., 14., 13.857, 19988.952, 237.529, 209.71, 248.326, 2.748, 
  2.72, 0.98, "", "", "", "", "", "", "", "", 2782., 261342., 51.303, 0.546, 
  2352., 0.462, 0.345, 2.9, "people tested", "", "", "", "", "", "", "", "", 
  "", 58.33, 5.094114*^6, 96.079, 33.6, 9.468, 5.694, 15524.995, 1.3, 
  137.973, 8.78, 6.4, 17.4, 83.841, 1.13, 80.28, 0.81}, 
 {"CRI", "North America", "Costa Rica", "2020-10-24", 103088., 1262., 1082., 
  1282., 17., 14.143, 20236.689, 247.737, 212.402, 251.663, 3.337, 2.776, 
  0.98, "", "", "", "", "", "", "", "", 2924., 264266., 51.877, 0.574, 2388., 
  0.469, 0.349, 2.9, "people tested", "", "", "", "", "", "", "", "", "", 
  58.33, 5.094114*^6, 96.079, 33.6, 9.468, 5.694, 15524.995, 1.3, 137.973, 
  8.78, 6.4, 17.4, 83.841, 1.13, 80.28, 0.81}, 
 {"CRI", "North America", "Costa Rica", "2020-10-25", 103088., 0., 1082., 
  1282., 0., 14.143, 20236.689, 0., 212.402, 251.663, 0., 2.776, 0.97, "", 
  "", "", "", "", "", "", "", 2306., 266572., 52.329, 0.453, 2359., 0.463, 
  0.349, 2.9, "people tested", "", "", "", "", "", "", "", "", "", 58.33, 
  5.094114*^6, 96.079, 33.6, 9.468, 5.694, 15524.995, 1.3, 137.973, 8.78, 
  6.4, 17.4, 83.841, 1.13, 80.28, 0.81}, {"CRI", "North America", 
  "Costa Rica", "2020-10-26", 104460., 1372., 1055., 1312., 30., 15.429, 
  20506.019, 269.33, 207.102, 257.552, 5.889, 3.029, 0.97, "", "", "", "", 
  "", "", "", "", 1162., 267734., 52.558, 0.228, 2336., 0.459, 0.346, 2.9, 
  "people tested", "", "", "", "", "", "", "", "", "", 58.33, 5.094114*^6, 
  96.079, 33.6, 9.468, 5.694, 15524.995, 1.3, 137.973, 8.78, 6.4, 17.4, 
  83.841, 1.13, 80.28, 0.81}, {"CRI", "North America", "Costa Rica", 
  "2020-10-27", 105322., 862., 1057.143, 1329., 17., 15.286, 20675.234, 
  169.215, 207.522, 260.889, 3.337, 3.001, 0.97, "", "", "", "", "", "", "", 
  "", 1496., 269230., 52.851, 0.294, 2342., 0.46, 0.35, 2.9, "people tested", 
  "", "", "", "", "", "", "", "", "", 58.33, 5.094114*^6, 96.079, 33.6, 
  9.468, 5.694, 15524.995, 1.3, 137.973, 8.78, 6.4, 17.4, 83.841, 1.13, 
  80.28, 0.81}, {"CRI", "North America", "Costa Rica", "2020-10-28", 106553., 
  1231., 1018.286, 1340., 11., 14.857, 20916.886, 241.651, 199.895, 263.049, 
  2.159, 2.917, 0.97, "", "", "", "", "", "", "", "", 2625., 271855., 53.366, 
  0.515, 2279., 0.447, 0.346, 2.9, "people tested", "", "", "", "", "", "", 
  "", "", "", 58.33, 5.094114*^6, 96.079, 33.6, 9.468, 5.694, 15524.995, 1.3, 
  137.973, 8.78, 6.4, 17.4, 83.841, 1.13, 80.28, 0.81}, 
 {"CRI", "North America", "Costa Rica", "2020-10-29", 107570., 1017., 
  993.429, 1357., 17., 15.143, 21116.528, 199.642, 195.015, 266.386, 3.337, 
  2.973, 0.97, "", "", "", "", "", "", "", "", 2445., 274300., 53.846, 0.48, 
  2249., 0.441, 0.343, 2.9, "people tested", "", "", "", "", "", "", "", "", 
  "", 58.33, 5.094114*^6, 96.079, 33.6, 9.468, 5.694, 15524.995, 1.3, 
  137.973, 8.78, 6.4, 17.4, 83.841, 1.13, 80.28, 0.81}, 
 {"CRI", "North America", "Costa Rica", "2020-10-30", 108866., 1296., 
  1005.714, 1371., 14., 15.143, 21370.939, 254.411, 197.427, 269.134, 2.748, 
  2.973, 0.98, "", "", "", "", "", "", "", "", 3058., 277358., 54.447, 0.6, 
  2288., 0.449, 0.345, 2.9, "people tested", "", "", "", "", "", "", "", "", 
  "", 58.33, 5.094114*^6, 96.079, 33.6, 9.468, 5.694, 15524.995, 1.3, 
  137.973, 8.78, 6.4, 17.4, 83.841, 1.13, 80.28, 0.81}, 
 {"CRI", "North America", "Costa Rica", "2020-10-31", 109971., 1105., 
  983.286, 1385., 14., 14.714, 21587.856, 216.917, 193.024, 271.882, 2.748, 
  2.888, 0.98, "", "", "", "", "", "", "", "", 2590., 279948., 54.955, 0.508, 
  2240., 0.44, 0.341, 2.9, "people tested", "", "", "", "", "", "", "", "", 
  "", 58.33, 5.094114*^6, 96.079, 33.6, 9.468, 5.694, 15524.995, 1.3, 
  137.973, 8.78, 6.4, 17.4, 83.841, 1.13, 80.28, 0.81}, 
 {"CRI", "North America", "Costa Rica", "2020-11-01", 109971., 0., 983.286, 
  1385., 0., 14.714, 21587.856, 0., 193.024, 271.882, 0., 2.888, 0.97, "", 
  "", "", "", "", "", "", "", 1761., 281709., 55.301, 0.346, 2162., 0.424, 
  0.346, 2.9, "people tested", "", "", "", "", "", "", "", "", "", 55.56, 
  5.094114*^6, 96.079, 33.6, 9.468, 5.694, 15524.995, 1.3, 137.973, 8.78, 
  6.4, 17.4, 83.841, 1.13, 80.28, 0.81}, {"CRI", "North America", 
  "Costa Rica", "2020-11-02", 111257., 1286., 971., 1404., 19., 13.143, 
  21840.304, 252.448, 190.612, 275.612, 3.73, 2.58, 0.97, "", "", "", "", "", 
  "", "", "", 1376., 283085., 55.571, 0.27, 2193., 0.43, 0.344, 2.9, 
  "people tested", "", "", "", "", "", "", "", "", "", 55.56, 5.094114*^6, 
  96.079, 33.6, 9.468, 5.694, 15524.995, 1.3, 137.973, 8.78, 6.4, 17.4, 
  83.841, 1.13, 80.28, 0.81}, {"CRI", "North America", "Costa Rica", 
  "2020-11-03", 112120., 863., 971.143, 1419., 15., 12.857, 22009.716, 
  169.411, 190.64, 278.557, 2.945, 2.524, 0.98, "", "", "", "", "", "", "", 
  "", 1822., 284907., 55.929, 0.358, 2240., 0.44, 0.337, 3., "people tested", 
  "", "", "", "", "", "", "", "", "", 55.56, 5.094114*^6, 96.079, 33.6, 
  9.468, 5.694, 15524.995, 1.3, 137.973, 8.78, 6.4, 17.4, 83.841, 1.13, 
  80.28, 0.81}, {"CRI", "North America", "Costa Rica", "2020-11-04", 113261., 
  1141., 958.286, 1431., 12., 13., 22233.7, 223.984, 188.116, 280.912, 2.356, 
  2.552, 0.98, "", "", "", "", "", "", "", "", 2489., 287396., 56.417, 0.489, 
  2220., 0.436, 0.335, 3., "people tested", "", "", "", "", "", "", "", "", 
  "", 55.56, 5.094114*^6, 96.079, 33.6, 9.468, 5.694, 15524.995, 1.3, 
  137.973, 8.78, 6.4, 17.4, 83.841, 1.13, 80.28, 0.81}, 
 {"CRI", "North America", "Costa Rica", "2020-11-05", 114367., 1106., 971., 
  1444., 13., 12.429, 22450.813, 217.113, 190.612, 283.464, 2.552, 2.44, 
  0.99, "", "", "", "", "", "", "", "", 2848., 290244., 56.976, 0.559, 2278., 
  0.447, 0.335, 3., "people tested", "", "", "", "", "", "", "", "", "", 
  55.56, 5.094114*^6, 96.079, 33.6, 9.468, 5.694, 15524.995, 1.3, 137.973, 
  8.78, 6.4, 17.4, 83.841, 1.13, 80.28, 0.81}, 
 {"CRI", "North America", "Costa Rica", "2020-11-06", 115417., 1050., 
  935.857, 1453., 9., 11.714, 22656.933, 206.12, 183.713, 285.231, 1.767, 
  2.3, 0.99, "", "", "", "", "", "", "", "", 2473., 292717., 57.462, 0.485, 
  2194., 0.431, 0.335, 3., "people tested", "", "", "", "", "", "", "", "", 
  "", 55.56, 5.094114*^6, 96.079, 33.6, 9.468, 5.694, 15524.995, 1.3, 
  137.973, 8.78, 6.4, 17.4, 83.841, 1.13, 80.28, 0.81}, 
 {"CRI", "North America", "Costa Rica", "2020-11-07", 116363., 946., 913.143, 
  1464., 11., 11.286, 22842.638, 185.705, 179.254, 287.391, 2.159, 2.215, 
  0.99, "", "", "", "", "", "", "", "", 2401., 295118., 57.933, 0.471, 2167., 
  0.425, 0.331, 3., "people tested", "", "", "", "", "", "", "", "", "", 
  55.56, 5.094114*^6, 96.079, 33.6, 9.468, 5.694, 15524.995, 1.3, 137.973, 
  8.78, 6.4, 17.4, 83.841, 1.13, 80.28, 0.81}, 
 {"CRI", "North America", "Costa Rica", "2020-11-08", 116363., 0., 913.143, 
  1464., 0., 11.286, 22842.638, 0., 179.254, 287.391, 0., 2.215, 1., "", "", 
  "", "", "", "", "", "", 2219., 297337., 58.369, 0.436, 2233., 0.438, 0.322, 
  3.1, "people tested", "", "", "", "", "", "", "", "", "", 55.56, 
  5.094114*^6, 96.079, 33.6, 9.468, 5.694, 15524.995, 1.3, 137.973, 8.78, 
  6.4, 17.4, 83.841, 1.13, 80.28, 0.81}, {"CRI", "North America", 
  "Costa Rica", "2020-11-09", 117587., 1224., 904.286, 1491., 27., 12.429, 
  23082.915, 240.277, 177.516, 292.691, 5.3, 2.44, 1., "", "", "", "", "", 
  "", "", "", 867., 298204., 58.539, 0.17, 2160., 0.424, 0.33, 3., 
  "people tested", "", "", "", "", "", "", "", "", "", 55.56, 5.094114*^6, 
  96.079, 33.6, 9.468, 5.694, 15524.995, 1.3, 137.973, 8.78, 6.4, 17.4, 
  83.841, 1.13, 80.28, 0.81}, {"CRI", "North America", "Costa Rica", 
  "2020-11-10", 118566., 979., 920.857, 1502., 11., 11.857, 23275.097, 
  192.183, 180.769, 294.85, 2.159, 2.328, 1.01, "", "", "", "", "", "", "", 
  "", 2007., 300211., 58.933, 0.394, 2186., 0.429, 0.33, 3., "people tested", 
  "", "", "", "", "", "", "", "", "", 55.56, 5.094114*^6, 96.079, 33.6, 
  9.468, 5.694, 15524.995, 1.3, 137.973, 8.78, 6.4, 17.4, 83.841, 1.13, 
  80.28, 0.81}, {"CRI", "North America", "Costa Rica", "2020-11-11", 119768., 
  1202., 929.571, 1513., 11., 11.714, 23511.056, 235.959, 182.48, 297.009, 
  2.159, 2.3, 1.02, "", "", "", "", "", "", "", "", 2606., 302817., 59.444, 
  0.512, 2203., 0.432, 0.333, 3., "people tested", "", "", "", "", "", "", 
  "", "", "", 55.56, 5.094114*^6, 96.079, 33.6, 9.468, 5.694, 15524.995, 1.3, 
  137.973, 8.78, 6.4, 17.4, 83.841, 1.13, 80.28, 0.81}, 
 {"CRI", "North America", "Costa Rica", "2020-11-12", 120939., 1171., 
  938.857, 1527., 14., 11.857, 23740.929, 229.873, 184.302, 299.758, 2.748, 
  2.328, 1.03, "", "", "", "", "", "", "", "", 2862., 305679., 60.006, 0.562, 
  2205., 0.433, 0.334, 3., "people tested", "", "", "", "", "", "", "", "", 
  "", 55.56, 5.094114*^6, 96.079, 33.6, 9.468, 5.694, 15524.995, 1.3, 
  137.973, 8.78, 6.4, 17.4, 83.841, 1.13, 80.28, 0.81}, 
 {"CRI", "North America", "Costa Rica", "2020-11-13", 122123., 1184., 958., 
  1537., 10., 12., 23973.354, 232.425, 188.06, 301.721, 1.963, 2.356, 1.03, 
  "", "", "", "", "", "", "", "", 2697., 308376., 60.536, 0.529, 2237., 
  0.439, 0.336, 3., "people tested", "", "", "", "", "", "", "", "", "", 
  55.56, 5.094114*^6, 96.079, 33.6, 9.468, 5.694, 15524.995, 1.3, 137.973, 
  8.78, 6.4, 17.4, 83.841, 1.13, 80.28, 0.81}, 
 {"CRI", "North America", "Costa Rica", "2020-11-14", 123223., 1100., 980., 
  1546., 9., 11.714, 24189.29, 215.935, 192.379, 303.488, 1.767, 2.3, 1.04, 
  "", "", "", "", "", "", "", "", 2493., 310869., 61.025, 0.489, 2250., 
  0.442, 0.341, 2.9, "people tested", "", "", "", "", "", "", "", "", "", 
  55.56, 5.094114*^6, 96.079, 33.6, 9.468, 5.694, 15524.995, 1.3, 137.973, 
  8.78, 6.4, 17.4, 83.841, 1.13, 80.28, 0.81}, 
 {"CRI", "North America", "Costa Rica", "2020-11-15", 123223., 0., 980., 
  1546., 0., 11.714, 24189.29, 0., 192.379, 303.488, 0., 2.3, 1.04, "", "", 
  "", "", "", "", "", "", 2072., 312941., 61.432, 0.407, 2229., 0.438, 0.343, 
  2.9, "people tested", "", "", "", "", "", "", "", "", "", 55.56, 
  5.094114*^6, 96.079, 33.6, 9.468, 5.694, 15524.995, 1.3, 137.973, 8.78, 
  6.4, 17.4, 83.841, 1.13, 80.28, 0.81}, {"CRI", "North America", 
  "Costa Rica", "2020-11-16", 124592., 1369., 1000.714, 1566., 20., 10.714, 
  24458.031, 268.742, 196.445, 307.414, 3.926, 2.103, 1.04, "", "", "", "", 
  "", "", "", "", 1299., 314240., 61.687, 0.255, 2291., 0.45, 0.344, 2.9, 
  "people tested", "", "", "", "", "", "", "", "", "", 55.56, 5.094114*^6, 
  96.079, 33.6, 9.468, 5.694, 15524.995, 1.3, 137.973, 8.78, 6.4, 17.4, 
  83.841, 1.13, 80.28, 0.81}, {"CRI", "North America", "Costa Rica", 
  "2020-11-17", 125590., 998., 1003.429, 1578., 12., 10.857, 24653.944, 
  195.912, 196.978, 309.769, 2.356, 2.131, 1.04, "", "", "", "", "", "", "", 
  "", 1641., 315881., 62.009, 0.322, 2239., 0.44, 0.351, 2.8, 
  "people tested", "", "", "", "", "", "", "", "", "", 55.56, 5.094114*^6, 
  96.079, 33.6, 9.468, 5.694, 15524.995, 1.3, 137.973, 8.78, 6.4, 17.4, 
  83.841, 1.13, 80.28, 0.81}, {"CRI", "North America", "Costa Rica", 
  "2020-11-18", 127012., 1422., 1034.857, 1588., 10., 10.714, 24933.089, 
  279.146, 203.148, 311.732, 1.963, 2.103, 1.05, "", "", "", "", "", "", "", 
  "", 3084., 318965., 62.614, 0.605, 2307., 0.453, 0.349, 2.9, 
  "people tested", "", "", "", "", "", "", "", "", "", 55.56, 5.094114*^6, 
  96.079, 33.6, 9.468, 5.694, 15524.995, 1.3, 137.973, 8.78, 6.4, 17.4, 
  83.841, 1.13, 80.28, 0.81}, {"CRI", "North America", "Costa Rica", 
  "2020-11-19", 128231., 1219., 1041.714, 1599., 11., 10.286, 25172.385, 
  239.296, 204.494, 313.892, 2.159, 2.019, 1.05, "", "", "", "", "", "", "", 
  "", 2834., 321799., 63.171, 0.556, 2303., 0.452, 0.351, 2.8, 
  "people tested", "", "", "", "", "", "", "", "", "", 55.56, 5.094114*^6, 
  96.079, 33.6, 9.468, 5.694, 15524.995, 1.3, 137.973, 8.78, 6.4, 17.4, 
  83.841, 1.13, 80.28, 0.81}, {"CRI", "North America", "Costa Rica", 
  "2020-11-20", 129418., 1187., 1042.143, 1608., 9., 10.143, 25405.399, 
  233.014, 204.578, 315.658, 1.767, 1.991, 1.06, "", "", "", "", "", "", "", 
  "", 2573., 324372., 63.676, 0.505, 2285., 0.449, 0.353, 2.8, 
  "people tested", "", "", "", "", "", "", "", "", "", 55.56, 5.094114*^6, 
  96.079, 33.6, 9.468, 5.694, 15524.995, 1.3, 137.973, 8.78, 6.4, 17.4, 
  83.841, 1.13, 80.28, 0.81}, {"CRI", "North America", "Costa Rica", 
  "2020-11-21", 129418., 0., 885., 1608., 0., 8.857, 25405.399, 0., 173.73, 
  315.658, 0., 1.739, 1.06, "", "", "", "", "", "", "", "", 3239., 327611., 
  64.312, 0.636, 2392., 0.47, 0.348, 2.9, "people tested", "", "", "", "", 
  "", "", "", "", "", 55.56, 5.094114*^6, 96.079, 33.6, 9.468, 5.694, 
  15524.995, 1.3, 137.973, 8.78, 6.4, 17.4, 83.841, 1.13, 80.28, 0.81}, 
 {"CRI", "North America", "Costa Rica", "2020-11-22", 129418., 0., 885., 
  1608., 0., 8.857, 25405.399, 0., 173.73, 315.658, 0., 1.739, 1.07, "", "", 
  "", "", "", "", "", "", 2636., 330247., 64.829, 0.517, 2472., 0.485, 0.349, 
  2.9, "people tested", "", "", "", "", "", "", "", "", "", 55.56, 
  5.094114*^6, 96.079, 33.6, 9.468, 5.694, 15524.995, 1.3, 137.973, 8.78, 
  6.4, 17.4, 83.841, 1.13, 80.28, 0.81}, {"CRI", "North America", 
  "Costa Rica", "2020-11-23", 132295., 2877., 1100.429, 1641., 33., 10.714, 
  25970.169, 564.769, 216.02, 322.136, 6.478, 2.103, 1.08, "", "", "", "", 
  "", "", "", "", 1376., 331623., 65.099, 0.27, 2483., 0.487, 0.345, 2.9, 
  "people tested", "", "", "", "", "", "", "", "", "", 55.56, 5.094114*^6, 
  96.079, 33.6, 9.468, 5.694, 15524.995, 1.3, 137.973, 8.78, 6.4, 17.4, 
  83.841, 1.13, 80.28, 0.81}, {"CRI", "North America", "Costa Rica", 
  "2020-11-24", 133190., 895., 1085.714, 1662., 21., 12., 26145.862, 175.693, 
  213.131, 326.259, 4.122, 2.356, 1.07, "", "", "", "", "", "", "", "", 
  1910., 333533., 65.474, 0.375, 2522., 0.495, 0.338, 3., "people tested", 
  "", "", "", "", "", "", "", "", "", 55.56, 5.094114*^6, 96.079, 33.6, 
  9.468, 5.694, 15524.995, 1.3, 137.973, 8.78, 6.4, 17.4, 83.841, 1.13, 
  80.28, 0.81}, {"CRI", "North America", "Costa Rica", "2020-11-25", 134520., 
  1330., 1072.571, 1674., 12., 12.286, 26406.947, 261.086, 210.551, 328.615, 
  2.356, 2.412, 1.07, "", "", "", "", "", "", "", "", 2795., 336328., 66.023, 
  0.549, 2480., 0.487, 0.34, 2.9, "people tested", "", "", "", "", "", "", 
  "", "", "", 55.56, 5.094114*^6, 96.079, 33.6, 9.468, 5.694, 15524.995, 1.3, 
  137.973, 8.78, 6.4, 17.4, 83.841, 1.13, 80.28, 0.81}, 
 {"CRI", "North America", "Costa Rica", "2020-11-26", 135742., 1222., 1073., 
  1679., 5., 11.429, 26646.832, 239.885, 210.635, 329.596, 0.982, 2.243, 
  1.06, "", "", "", "", "", "", "", "", 3022., 339350., 66.616, 0.593, 2507., 
  0.492, 0.337, 3., "people tested", "", "", "", "", "", "", "", "", "", 
  55.56, 5.094114*^6, 96.079, 33.6, 9.468, 5.694, 15524.995, 1.3, 137.973, 
  8.78, 6.4, 17.4, 83.841, 1.13, 80.28, 0.81}, 
 {"CRI", "North America", "Costa Rica", "2020-11-27", 137093., 1351., 
  1096.429, 1690., 11., 11.714, 26912.04, 265.208, 215.234, 331.755, 2.159, 
  2.3, 1.06, "", "", "", "", "", "", "", "", 2941., 342291., 67.193, 0.577, 
  2560., 0.503, 0.339, 2.9, "people tested", "", "", "", "", "", "", "", "", 
  "", 55.56, 5.094114*^6, 96.079, 33.6, 9.468, 5.694, 15524.995, 1.3, 
  137.973, 8.78, 6.4, 17.4, 83.841, 1.13, 80.28, 0.81}, 
 {"CRI", "North America", "Costa Rica", "2020-11-28", 137093., 0., 1096.429, 
  1690., 0., 11.714, 26912.04, 0., 215.234, 331.755, 0., 2.3, 1.05, "", "", 
  "", "", "", "", "", "", 3128., 345419., 67.807, 0.614, 2544., 0.499, 0.336, 
  3., "people tested", "", "", "", "", "", "", "", "", "", 55.56, 
  5.094114*^6, 96.079, 33.6, 9.468, 5.694, 15524.995, 1.3, 137.973, 8.78, 
  6.4, 17.4, 83.841, 1.13, 80.28, 0.81}, {"CRI", "North America", 
  "Costa Rica", "2020-11-29", 137093., 0., 1096.429, 1690., 0., 11.714, 
  26912.04, 0., 215.234, 331.755, 0., 2.3, 1.05, "", "", "", "", "", "", "", 
  "", 2523., 347942., 68.303, 0.495, 2528., 0.496, 0.333, 3., 
  "people tested", "", "", "", "", "", "", "", "", "", 55.56, 5.094114*^6, 
  96.079, 33.6, 9.468, 5.694, 15524.995, 1.3, 137.973, 8.78, 6.4, 17.4, 
  83.841, 1.13, 80.28, 0.81}, {"CRI", "North America", "Costa Rica", 
  "2020-11-30", 139638., 2545., 1049., 1726., 36., 12.143, 27411.636, 
  499.596, 205.924, 338.822, 7.067, 2.384, 1.05, "", "", "", "", "", "", "", 
  "", 1387., 349329., 68.575, 0.272, 2529., 0.496, 0.33, 3., "people tested", 
  "", "", "", "", "", "", "", "", "", 55.56, 5.094114*^6, 96.079, 33.6, 
  9.468, 5.694, 15524.995, 1.3, 137.973, 8.78, 6.4, 17.4, 83.841, 1.13, 
  80.28, 0.81}, {"CRI", "North America", "Costa Rica", "2020-12-01", 140172., 
  534., 997.429, 1731., 5., 9.857, 27516.463, 104.827, 195.8, 339.804, 0.982, 
  1.935, 1.05, "", "", "", "", "", "", "", "", 1220., 350549., 68.815, 0.239, 
  2431., 0.477, 0.333, 3., "people tested", "", "", "", "", "", "", "", "", 
  "", 55.56, 5.094114*^6, 96.079, 33.6, 9.468, 5.694, 15524.995, 1.3, 
  137.973, 8.78, 6.4, 17.4, 83.841, 1.13, 80.28, 0.81}, 
 {"CRI", "North America", "Costa Rica", "2020-12-02", 141340., 1168., 
  974.286, 1739., 8., 9.286, 27745.747, 229.284, 191.257, 341.374, 1.57, 
  1.823, 1.05, "", "", "", "", "", "", "", "", 2030., 352579., 69.213, 0.398, 
  2322., 0.456, 0.34, 2.9, "people tested", "", "", "", "", "", "", "", "", 
  "", 55.56, 5.094114*^6, 96.079, 33.6, 9.468, 5.694, 15524.995, 1.3, 
  137.973, 8.78, 6.4, 17.4, 83.841, 1.13, 80.28, 0.81}, 
 {"CRI", "North America", "Costa Rica", "2020-12-03", 142505., 1165., 
  966.143, 1757., 18., 11.143, 27974.443, 228.695, 189.659, 344.908, 3.533, 
  2.187, 1.05, "", "", "", "", "", "", "", "", 2597., 355176., 69.723, 0.51, 
  2261., 0.444, 0.344, 2.9, "people tested", "", "", "", "", "", "", "", "", 
  "", 55.56, 5.094114*^6, 96.079, 33.6, 9.468, 5.694, 15524.995, 1.3, 
  137.973, 8.78, 6.4, 17.4, 83.841, 1.13, 80.28, 0.81}, 
 {"CRI", "North America", "Costa Rica", "2020-12-04", 143685., 1180., 
  941.714, 1773., 16., 11.857, 28206.083, 231.64, 184.863, 348.049, 3.141, 
  2.328, 1.05, "", "", "", "", "", "", "", "", 2606., 357782., 70.234, 0.512, 
  2213., 0.434, 0.341, 2.9, "people tested", "", "", "", "", "", "", "", "", 
  "", 55.56, 5.094114*^6, 96.079, 33.6, 9.468, 5.694, 15524.995, 1.3, 
  137.973, 8.78, 6.4, 17.4, 83.841, 1.13, 80.28, 0.81}, 
 {"CRI", "North America", "Costa Rica", "2020-12-05", 143685., 0., 941.714, 
  1773., 0., 11.857, 28206.083, 0., 184.863, 348.049, 0., 2.328, 1.05, "", 
  "", "", "", "", "", "", "", 3278., 361060., 70.878, 0.643, 2234., 0.439, 
  0.342, 2.9, "people tested", "", "", "", "", "", "", "", "", "", 55.56, 
  5.094114*^6, 96.079, 33.6, 9.468, 5.694, 15524.995, 1.3, 137.973, 8.78, 
  6.4, 17.4, 83.841, 1.13, 80.28, 0.81}, {"CRI", "North America", 
  "Costa Rica", "2020-12-06", 143685., 0., 941.714, 1773., 0., 11.857, 
  28206.083, 0., 184.863, 348.049, 0., 2.328, 1.06, "", "", "", "", "", "", 
  "", "", 2841., 363901., 71.436, 0.558, 2280., 0.448, 0.342, 2.9, 
  "people tested", "", "", "", "", "", "", "", "", "", 55.56, 5.094114*^6, 
  96.079, 33.6, 9.468, 5.694, 15524.995, 1.3, 137.973, 8.78, 6.4, 17.4, 
  83.841, 1.13, 80.28, 0.81}, {"CRI", "North America", "Costa Rica", 
  "2020-12-07", 146421., 2736., 969., 1825., 52., 14.143, 28743.173, 537.09, 
  190.22, 358.257, 10.208, 2.776, 1.06, "", "", "", "", "", "", "", "", 
  1447., 365348., 71.72, 0.284, 2288., 0.449, 0.343, 2.9, "people tested", 
  "", "", "", "", "", "", "", "", "", 55.56, 5.094114*^6, 96.079, 33.6, 
  9.468, 5.694, 15524.995, 1.3, 137.973, 8.78, 6.4, 17.4, 83.841, 1.13, 
  80.28, 0.81}, {"CRI", "North America", "Costa Rica", "2020-12-08", 147430., 
  1009., 1036.857, 1846., 21., 16.429, 28941.245, 198.072, 203.54, 362.379, 
  4.122, 3.225, 1.06, "", "", "", "", "", "", "", "", 2017., 367365., 72.116, 
  0.396, 2402., 0.472, 0.344, 2.9, "people tested", "", "", "", "", "", "", 
  "", "", "", 55.56, 5.094114*^6, 96.079, 33.6, 9.468, 5.694, 15524.995, 1.3, 
  137.973, 8.78, 6.4, 17.4, 83.841, 1.13, 80.28, 0.81}, 
 {"CRI", "North America", "Costa Rica", "2020-12-09", 148688., 1258., 
  1049.714, 1864., 18., 17.857, 29188.196, 246.952, 206.064, 365.913, 3.533, 
  3.505, 1.05, "", "", "", "", "", "", "", "", 3054., 370419., 72.715, 0.6, 
  2549., 0.5, 0.329, 3., "people tested", "", "", "", "", "", "", "", "", "", 
  55.56, 5.094114*^6, 96.079, 33.6, 9.468, 5.694, 15524.995, 1.3, 137.973, 
  8.78, 6.4, 17.4, 83.841, 1.13, 80.28, 0.81}, 
 {"CRI", "North America", "Costa Rica", "2020-12-10", 149815., 1127., 
  1044.286, 1882., 18., 17.857, 29409.432, 221.236, 204.998, 369.446, 3.533, 
  3.505, 1.05, "", "", "", "", "", "", "", "", 2907., 373326., 73.286, 0.571, 
  2593., 0.509, 0.322, 3.1, "people tested", "", "", "", "", "", "", "", "", 
  "", 55.56, 5.094114*^6, 96.079, 33.6, 9.468, 5.694, 15524.995, 1.3, 
  137.973, 8.78, 6.4, 17.4, 83.841, 1.13, 80.28, 0.81}, 
 {"CRI", "North America", "Costa Rica", "2020-12-11", 150947., 1132., 
  1037.429, 1895., 13., 17.429, 29631.649, 222.217, 203.652, 371.998, 2.552, 
  3.421, 1.04, "", "", "", "", "", "", "", "", 3218., 376544., 73.917, 0.632, 
  2680., 0.526, 0.308, 3.2, "people tested", "", "", "", "", "", "", "", "", 
  "", 55.56, 5.094114*^6, 96.079, 33.6, 9.468, 5.694, 15524.995, 1.3, 
  137.973, 8.78, 6.4, 17.4, 83.841, 1.13, 80.28, 0.81}, 
 {"CRI", "North America", "Costa Rica", "2020-12-12", 150947., 0., 1037.429, 
  1895., 0., 17.429, 29631.649, 0., 203.652, 371.998, 0., 3.421, 1.04, "", 
  "", "", "", "", "", "", "", 3139., 379683., 74.534, 0.616, 2660., 0.522, 
  0.307, 3.3, "people tested", "", "", "", "", "", "", "", "", "", 55.56, 
  5.094114*^6, 96.079, 33.6, 9.468, 5.694, 15524.995, 1.3, 137.973, 8.78, 
  6.4, 17.4, 83.841, 1.13, 80.28, 0.81}, {"CRI", "North America", 
  "Costa Rica", "2020-12-13", 150947., 0., 1037.429, 1895., 0., 17.429, 
  29631.649, 0., 203.652, 371.998, 0., 3.421, 1.04, "", "", "", "", "", "", 
  "", "", 2445., 382128., 75.014, 0.48, 2604., 0.511, 0.292, 3.4, 
  "people tested", "", "", "", "", "", "", "", "", "", 55.56, 5.094114*^6, 
  96.079, 33.6, 9.468, 5.694, 15524.995, 1.3, 137.973, 8.78, 6.4, 17.4, 
  83.841, 1.13, 80.28, 0.81}, {"CRI", "North America", "Costa Rica", 
  "2020-12-14", 153169., 2222., 964., 1936., 41., 15.857, 30067.839, 436.19, 
  189.238, 380.046, 8.049, 3.113, 1.03, "", "", "", "", "", "", "", "", 
  1260., 383388., 75.261, 0.247, 2577., 0.506, 0.292, 3.4, "people tested", 
  "", "", "", "", "", "", "", "", "", 55.56, 5.094114*^6, 96.079, 33.6, 
  9.468, 5.694, 15524.995, 1.3, 137.973, 8.78, 6.4, 17.4, 83.841, 1.13, 
  80.28, 0.81}, {"CRI", "North America", "Costa Rica", "2020-12-15", 154096., 
  927., 952.286, 1956., 20., 15.714, 30249.814, 181.975, 186.938, 383.973, 
  3.926, 3.085, 1.03, "", "", "", "", "", "", "", "", 2028., 385416., 75.659, 
  0.398, 2579., 0.506, 0.288, 3.5, "people tested", "", "", "", "", "", "", 
  "", "", "", 55.56, 5.094114*^6, 96.079, 33.6, 9.468, 5.694, 15524.995, 1.3, 
  137.973, 8.78, 6.4, 17.4, 83.841, 1.13, 80.28, 0.81}, 
 {"CRI", "North America", "Costa Rica", "2020-12-16", 155263., 1167., 
  939.286, 1967., 11., 14.714, 30478.902, 229.088, 184.386, 386.132, 2.159, 
  2.888, 1.04, "", "", "", "", "", "", "", "", 2950., 388366., 76.238, 0.579, 
  2564., 0.503, 0.288, 3.5, "people tested", "", "", "", "", "", "", "", "", 
  "", 55.56, 5.094114*^6, 96.079, 33.6, 9.468, 5.694, 15524.995, 1.3, 
  137.973, 8.78, 6.4, 17.4, 83.841, 1.13, 80.28, 0.81}, 
 {"CRI", "North America", "Costa Rica", "2020-12-17", 156388., 1125., 939., 
  1980., 13., 14., 30699.745, 220.843, 184.33, 388.684, 2.552, 2.748, 1.04, 
  "", "", "", "", "", "", "", "", 3046., 391412., 76.836, 0.598, 2584., 
  0.507, 0.286, 3.5, "people tested", "", "", "", "", "", "", "", "", "", 
  55.56, 5.094114*^6, 96.079, 33.6, 9.468, 5.694, 15524.995, 1.3, 137.973, 
  8.78, 6.4, 17.4, 83.841, 1.13, 80.28, 0.81}, 
 {"CRI", "North America", "Costa Rica", "2020-12-18", 157472., 1084., 
  932.143, 1996., 16., 14.429, 30912.539, 212.795, 182.984, 391.825, 3.141, 
  2.832, 1.04, "", "", "", "", "", "", "", "", 2745., 394157., 77.375, 0.539, 
  2516., 0.494, 0.294, 3.4, "people tested", "", "", "", "", "", "", "", "", 
  "", 55.56, 5.094114*^6, 96.079, 33.6, 9.468, 5.694, 15524.995, 1.3, 
  137.973, 8.78, 6.4, 17.4, 83.841, 1.13, 80.28, 0.81}, 
 {"CRI", "North America", "Costa Rica", "2020-12-19", 157472., 0., 932.143, 
  1996., 0., 14.429, 30912.539, 0., 182.984, 391.825, 0., 2.832, 1.04, "", 
  "", "", "", "", "", "", "", 4182., 398339., 78.196, 0.821, 2665., 0.523, 
  0.272, 3.7, "people tested", "", "", "", "", "", "", "", "", "", 55.56, 
  5.094114*^6, 96.079, 33.6, 9.468, 5.694, 15524.995, 1.3, 137.973, 8.78, 
  6.4, 17.4, 83.841, 1.13, 80.28, 0.81}, {"CRI", "North America", 
  "Costa Rica", "2020-12-20", 157472., 0., 932.143, 1996., 0., 14.429, 
  30912.539, 0., 182.984, 391.825, 0., 2.832, 1.04, "", "", "", "", "", "", 
  "", "", 2634., 400973., 78.713, 0.517, 2692., 0.528, 0.281, 3.6, 
  "people tested", "", "", "", "", "", "", "", "", "", 55.56, 5.094114*^6, 
  96.079, 33.6, 9.468, 5.694, 15524.995, 1.3, 137.973, 8.78, 6.4, 17.4, 
  83.841, 1.13, 80.28, 0.81}, {"CRI", "North America", "Costa Rica", 
  "2020-12-21", 159893., 2421., 960.571, 2037., 41., 14.429, 31387.794, 
  475.254, 188.565, 399.873, 8.049, 2.832, 1.04, "", "", "", "", "", "", "", 
  "", 1745., 402718., 79.056, 0.343, 2761., 0.542, 0.28, 3.6, 
  "people tested", "", "", "", "", "", "", "", "", "", 55.56, 5.094114*^6, 
  96.079, 33.6, 9.468, 5.694, 15524.995, 1.3, 137.973, 8.78, 6.4, 17.4, 
  83.841, 1.13, 80.28, 0.81}, {"CRI", "North America", "Costa Rica", 
  "2020-12-22", 160804., 911., 958.286, 2051., 14., 13.571, 31566.628, 
  178.834, 188.116, 402.622, 2.748, 2.664, 1.04, "", "", "", "", "", "", "", 
  "", 2694., 405412., 79.584, 0.529, 2857., 0.561, 0.27, 3.7, 
  "people tested", "", "", "", "", "", "", "", "", "", 55.56, 5.094114*^6, 
  96.079, 33.6, 9.468, 5.694, 15524.995, 1.3, 137.973, 8.78, 6.4, 17.4, 
  83.841, 1.13, 80.28, 0.81}, {"CRI", "North America", "Costa Rica", 
  "2020-12-23", 161942., 1138., 954.143, 2065., 14., 14., 31790.023, 223.395, 
  187.303, 405.37, 2.748, 2.748, 1.04, "", "", "", "", "", "", "", "", 2869., 
  408281., 80.148, 0.563, 2845., 0.558, 0.27, 3.7, "people tested", "", "", 
  "", "", "", "", "", "", "", 55.56, 5.094114*^6, 96.079, 33.6, 9.468, 5.694, 
  15524.995, 1.3, 137.973, 8.78, 6.4, 17.4, 83.841, 1.13, 80.28, 0.81}, 
 {"CRI", "North America", "Costa Rica", "2020-12-24", 162990., 1048., 
  943.143, 2086., 21., 15.143, 31995.75, 205.728, 185.144, 409.492, 4.122, 
  2.973, 1.05, "", "", "", "", "", "", "", "", 3251., 411532., 80.786, 0.638, 
  2874., 0.564, 0.269, 3.7, "people tested", 55., 55., "", "", "", 0., 0., 
  "", "", 55.56, 5.094114*^6, 96.079, 33.6, 9.468, 5.694, 15524.995, 1.3, 
  137.973, 8.78, 6.4, 17.4, 83.841, 1.13, 80.28, 0.81}, 
 {"CRI", "North America", "Costa Rica", "2020-12-25", 162990., 0., 788.286, 
  2086., 0., 12.857, 31995.75, 0., 154.744, 409.492, 0., 2.524, 1.05, "", "", 
  "", "", "", "", "", "", 2933., 414465., 81.362, 0.576, 2901., 0.569, 0.266, 
  3.8, "people tested", "", "", "", "", 240., "", "", "", 47., 55.56, 
  5.094114*^6, 96.079, 33.6, 9.468, 5.694, 15524.995, 1.3, 137.973, 8.78, 
  6.4, 17.4, 83.841, 1.13, 80.28, 0.81}, {"CRI", "North America", 
  "Costa Rica", "2020-12-26", 162990., 0., 788.286, 2086., 0., 12.857, 
  31995.75, 0., 154.744, 409.492, 0., 2.524, 1.07, "", "", "", "", "", "", 
  "", "", 1704., 416169., 81.696, 0.335, 2547., 0.5, 0.286, 3.5, 
  "people tested", "", "", "", "", 240., "", "", "", 47., 55.56, 5.094114*^6, 
  96.079, 33.6, 9.468, 5.694, 15524.995, 1.3, 137.973, 8.78, 6.4, 17.4, 
  83.841, 1.13, 80.28, 0.81}, {"CRI", "North America", "Costa Rica", 
  "2020-12-27", 162990., 0., 788.286, 2086., 0., 12.857, 31995.75, 0., 
  154.744, 409.492, 0., 2.524, 1.08, "", "", "", "", "", "", "", "", 1928., 
  418097., 82.075, 0.378, 2446., 0.48, 0.288, 3.5, "people tested", "", "", 
  "", "", 240., "", "", "", 47., 55.56, 5.094114*^6, 96.079, 33.6, 9.468, 
  5.694, 15524.995, 1.3, 137.973, 8.78, 6.4, 17.4, 83.841, 1.13, 80.28, 
  0.81}, {"CRI", "North America", "Costa Rica", "2020-12-28", 165762., 2772., 
  838.429, 2144., 58., 15.286, 32539.908, 544.157, 164.588, 420.878, 11.386, 
  3.001, 1.09, "", "", "", "", "", "", "", "", 1635., 419732., 82.395, 0.321, 
  2431., 0.477, 0.287, 3.5, "people tested", "", "", "", "", 240., "", "", 
  "", 47., 55.56, 5.094114*^6, 96.079, 33.6, 9.468, 5.694, 15524.995, 1.3, 
  137.973, 8.78, 6.4, 17.4, 83.841, 1.13, 80.28, 0.81}, 
 {"CRI", "North America", "Costa Rica", "2020-12-29", 166799., 1037., 
  856.429, 2156., 12., 15., 32743.476, 203.568, 168.121, 423.234, 2.356, 
  2.945, 1.1, "", "", "", "", "", "", "", "", 2053., 421785., 82.799, 0.403, 
  2339., 0.459, 0.304, 3.3, "people tested", "", "", "", "", 240., "", "", 
  "", 47., 55.56, 5.094114*^6, 96.079, 33.6, 9.468, 5.694, 15524.995, 1.3, 
  137.973, 8.78, 6.4, 17.4, 83.841, 1.13, 80.28, 0.81}, 
 {"CRI", "North America", "Costa Rica", "2020-12-30", 168114., 1315., 
  881.714, 2171., 15., 15.143, 33001.617, 258.141, 173.085, 426.178, 2.945, 
  2.973, 1.1, "", "", "", "", "", "", "", "", 3105., 424890., 83.408, 0.61, 
  2373., 0.466, 0.312, 3.2, "people tested", "", "", "", "", 240., "", "", 
  "", 47., 55.56, 5.094114*^6, 96.079, 33.6, 9.468, 5.694, 15524.995, 1.3, 
  137.973, 8.78, 6.4, 17.4, 83.841, 1.13, 80.28, 0.81}, 
 {"CRI", "North America", "Costa Rica", "2020-12-31", 169321., 1207., 
  904.429, 2185., 14., 14.143, 33238.557, 236.94, 177.544, 428.926, 2.748, 
  2.776, 1.1, "", "", "", "", "", "", "", "", 2871., 427761., 83.972, 0.564, 
  2318., 0.455, 0.331, 3., "people tested", "", "", "", "", 240., "", "", "", 
  47., 63.89, 5.094114*^6, 96.079, 33.6, 9.468, 5.694, 15524.995, 1.3, 
  137.973, 8.78, 6.4, 17.4, 83.841, 1.13, 80.28, 0.81}, 
 {"CRI", "North America", "Costa Rica", "2021-01-01", 169321., 0., 904.429, 
  2185., 0., 14.143, 33238.557, 0., 177.544, 428.926, 0., 2.776, 1.1, "", "", 
  "", "", "", "", "", "", 3252., 431013., 84.61, 0.638, 2364., 0.464, 0.329, 
  3., "people tested", "", "", "", "", 240., "", "", "", 47., 63.89, 
  5.094114*^6, 96.079, 33.6, 9.468, 5.694, 15524.995, 1.3, 137.973, 8.78, 
  6.4, 17.4, 83.841, 1.13, 80.28, 0.81}, {"CRI", "North America", 
  "Costa Rica", "2021-01-02", 169321., 0., 904.429, 2185., 0., 14.143, 
  33238.557, 0., 177.544, 428.926, 0., 2.776, 1.11, "", "", "", "", "", "", 
  "", "", 1837., 432850., 84.971, 0.361, 2383., 0.468, 0.323, 3.1, 
  "people tested", "", "", "", "", 240., "", "", "", 47., 63.89, 5.094114*^6, 
  96.079, 33.6, 9.468, 5.694, 15524.995, 1.3, 137.973, 8.78, 6.4, 17.4, 
  83.841, 1.13, 80.28, 0.81}, {"CRI", "North America", "Costa Rica", 
  "2021-01-03", 169321., 0., 904.429, 2185., 0., 14.143, 33238.557, 0., 
  177.544, 428.926, 0., 2.776, 1.12, "", "", "", "", "", "", "", "", 1797., 
  434647., 85.323, 0.353, 2364., 0.464, 0.322, 3.1, "people tested", 2455., 
  2455., "", "", 240., 0.05, 0.05, "", 47., 63.89, 5.094114*^6, 96.079, 33.6, 
  9.468, 5.694, 15524.995, 1.3, 137.973, 8.78, 6.4, 17.4, 83.841, 1.13, 
  80.28, 0.81}, {"CRI", "North America", "Costa Rica", "2021-01-04", 172436., 
  3115., 953.429, 2229., 44., 12.143, 33850.047, 611.49, 187.163, 437.564, 
  8.637, 2.384, 1.13, "", "", "", "", "", "", "", "", 2666., 437313., 85.847, 
  0.523, 2512., 0.493, 0.312, 3.2, "people tested", "", "", "", "", 414., "", 
  "", "", 81., 63.89, 5.094114*^6, 96.079, 33.6, 9.468, 5.694, 15524.995, 
  1.3, 137.973, 8.78, 6.4, 17.4, 83.841, 1.13, 80.28, 0.81}, 
 {"CRI", "North America", "Costa Rica", "2021-01-05", 173591., 1155., 
  970.286, 2248., 19., 13.143, 34076.78, 226.732, 190.472, 441.294, 3.73, 
  2.58, 1.12, "", "", "", "", "", "", "", "", 2501., 439814., 86.338, 0.491, 
  2576., 0.506, 0.307, 3.3, "people tested", "", "", "", "", 588., "", "", 
  "", 115., 63.89, 5.094114*^6, 96.079, 33.6, 9.468, 5.694, 15524.995, 1.3, 
  137.973, 8.78, 6.4, 17.4, 83.841, 1.13, 80.28, 0.81}, 
 {"CRI", "North America", "Costa Rica", "2021-01-06", 175038., 1447., 
  989.143, 2267., 19., 13.714, 34360.833, 284.053, 194.174, 445.023, 3.73, 
  2.692, 1.11, "", "", "", "", "", "", "", "", 3488., 443302., 87.022, 0.685, 
  2630., 0.516, 0.304, 3.3, "people tested", "", "", "", "", 763., "", "", 
  "", 150., 63.89, 5.094114*^6, 96.079, 33.6, 9.468, 5.694, 15524.995, 1.3, 
  137.973, 8.78, 6.4, 17.4, 83.841, 1.13, 80.28, 0.81}, 
 {"CRI", "North America", "Costa Rica", "2021-01-07", 176407., 1369., 
  1012.286, 2286., 19., 14.429, 34629.574, 268.742, 198.717, 448.753, 3.73, 
  2.832, 1.1, "", "", "", "", "", "", "", "", 3434., 446736., 87.697, 0.674, 
  2711., 0.532, 0.292, 3.4, "people tested", "", "", "", "", 937., "", "", 
  "", 184., 63.89, 5.094114*^6, 96.079, 33.6, 9.468, 5.694, 15524.995, 1.3, 
  137.973, 8.78, 6.4, 17.4, 83.841, 1.13, 80.28, 0.81}, 
 {"CRI", "North America", "Costa Rica", "2021-01-08", 177614., 1207., 
  1184.714, 2305., 19., 17.143, 34866.515, 236.94, 232.565, 452.483, 3.73, 
  3.365, 1.08, "", "", "", "", "", "", "", "", 2981., 449717., 88.282, 0.585, 
  2672., 0.525, 0.293, 3.4, "people tested", 9751., 9751., "", "", 1111., 
  0.19, 0.19, "", 218., 63.89, 5.094114*^6, 96.079, 33.6, 9.468, 5.694, 
  15524.995, 1.3, 137.973, 8.78, 6.4, 17.4, 83.841, 1.13, 80.28, 0.81}, 
 {"CRI", "North America", "Costa Rica", "2021-01-09", 177614., 0., 1184.714, 
  2305., 0., 17.143, 34866.515, 0., 232.565, 452.483, 0., 3.365, 1.06, "", 
  "", "", "", "", "", "", "", 3884., 453601., 89.044, 0.762, 2964., 0.582, 
  0.28, 3.6, "people tested", "", "", "", "", 1385., "", "", "", 272., 63.89, 
  5.094114*^6, 96.079, 33.6, 9.468, 5.694, 15524.995, 1.3, 137.973, 8.78, 
  6.4, 17.4, 83.841, 1.13, 80.28, 0.81}, {"CRI", "North America", 
  "Costa Rica", "2021-01-10", 177614., 0., 1184.714, 2305., 0., 17.143, 
  34866.515, 0., 232.565, 452.483, 0., 3.365, 1.04, "", "", "", "", "", "", 
  "", "", 2460., 456061., 89.527, 0.483, 3059., 0.6, 0.28, 3.6, 
  "people tested", "", "", "", "", 1659., "", "", "", 326., 63.89, 
  5.094114*^6, 96.079, 33.6, 9.468, 5.694, 15524.995, 1.3, 137.973, 8.78, 
  6.4, 17.4, 83.841, 1.13, 80.28, 0.81}, {"CRI", "North America", 
  "Costa Rica", "2021-01-11", 180061., 2447., 1089.286, 2353., 48., 17.714, 
  35346.873, 480.358, 213.832, 461.906, 9.423, 3.477, 1.02, "", "", "", "", 
  "", "", "", "", 1259., 457320., 89.774, 0.247, 2858., 0.561, 0.294, 3.4, 
  "people tested", "", "", "", "", 1759., "", "", "", 345., 63.89, 
  5.094114*^6, 96.079, 33.6, 9.468, 5.694, 15524.995, 1.3, 137.973, 8.78, 
  6.4, 17.4, 83.841, 1.13, 80.28, 0.81}, {"CRI", "North America", 
  "Costa Rica", "2021-01-12", 181093., 1032., 1071.714, 2367., 14., 17., 
  35549.46, 202.587, 210.383, 464.654, 2.748, 3.337, 1.01, "", "", "", "", 
  "", "", "", "", 2385., 459705., 90.242, 0.468, 2842., 0.558, 0.293, 3.4, 
  "people tested", "", "", "", "", 1859., "", "", "", 365., 63.89, 
  5.094114*^6, 96.079, 33.6, 9.468, 5.694, 15524.995, 1.3, 137.973, 8.78, 
  6.4, 17.4, 83.841, 1.13, 80.28, 0.81}, {"CRI", "North America", 
  "Costa Rica", "2021-01-13", 182156., 1063., 1016.857, 2384., 17., 16.714, 
  35758.132, 208.672, 199.614, 467.991, 3.337, 3.281, 0.99, "", "", "", "", 
  "", "", "", "", 2765., 462470., 90.785, 0.543, 2738., 0.537, 0.289, 3.5, 
  "people tested", "", "", "", "", 1959., "", "", "", 385., 63.89, 
  5.094114*^6, 96.079, 33.6, 9.468, 5.694, 15524.995, 1.3, 137.973, 8.78, 
  6.4, 17.4, 83.841, 1.13, 80.28, 0.81}, {"CRI", "North America", 
  "Costa Rica", "2021-01-14", 183242., 1086., 976.429, 2401., 17., 16.429, 
  35971.319, 213.187, 191.678, 471.328, 3.337, 3.225, 0.98, "", "", "", "", 
  "", "", "", "", 2735., 465205., 91.322, 0.537, 2638., 0.518, 0.286, 3.5, 
  "people tested", "", "", "", "", 2058., "", "", "", 404., 63.89, 
  5.094114*^6, 96.079, 33.6, 9.468, 5.694, 15524.995, 1.3, 137.973, 8.78, 
  6.4, 17.4, 83.841, 1.13, 80.28, 0.81}, {"CRI", "North America", 
  "Costa Rica", "2021-01-15", 184187., 945., 939., 2416., 15., 15.857, 
  36156.827, 185.508, 184.33, 474.273, 2.945, 3.113, 0.97, "", "", "", "", 
  "", "", "", "", 2621., 467826., 91.837, 0.515, 2587., 0.508, 0.283, 3.5, 
  "people tested", 24859., 24804., 55., "", 2158., 0.49, 0.49, 0., 424., 
  63.89, 5.094114*^6, 96.079, 33.6, 9.468, 5.694, 15524.995, 1.3, 137.973, 
  8.78, 6.4, 17.4, 83.841, 1.13, 80.28, 0.81}, 
 {"CRI", "North America", "Costa Rica", "2021-01-16", 184187., 0., 939., 
  2416., 0., 15.857, 36156.827, 0., 184.33, 474.273, 0., 3.113, 0.95, "", "", 
  "", "", "", "", "", "", 2651., 470477., 92.357, 0.52, 2411., 0.473, 0.298, 
  3.4, "people tested", "", "", "", "", 2066., "", "", "", 406., 63.89, 
  5.094114*^6, 96.079, 33.6, 9.468, 5.694, 15524.995, 1.3, 137.973, 8.78, 
  6.4, 17.4, 83.841, 1.13, 80.28, 0.81}, {"CRI", "North America", 
  "Costa Rica", "2021-01-17", 184187., 0., 939., 2416., 0., 15.857, 
  36156.827, 0., 184.33, 474.273, 0., 3.113, 0.94, "", "", "", "", "", "", 
  "", "", 1619., 472096., 92.675, 0.318, 2291., 0.45, 0.298, 3.4, 
  "people tested", "", "", "", "", 1973., "", "", "", 387., 63.89, 
  5.094114*^6, 96.079, 33.6, 9.468, 5.694, 15524.995, 1.3, 137.973, 8.78, 
  6.4, 17.4, 83.841, 1.13, 80.28, 0.81}, {"CRI", "North America", 
  "Costa Rica", "2021-01-18", 186016., 1829., 850.714, 2458., 42., 15., 
  36515.869, 359.042, 166.999, 482.518, 8.245, 2.945, 0.92, "", "", "", "", 
  "", "", "", "", 1318., 473414., 92.934, 0.259, 2299., 0.451, 0.282, 3.5, 
  "people tested", 29389., 29257., 132., "", 1880., 0.58, 0.57, 0., 369., 
  63.89, 5.094114*^6, 96.079, 33.6, 9.468, 5.694, 15524.995, 1.3, 137.973, 
  8.78, 6.4, 17.4, 83.841, 1.13, 80.28, 0.81}, 
 {"CRI", "North America", "Costa Rica", "2021-01-19", 186877., 861., 826.286, 
  2477., 19., 15.714, 36684.888, 169.019, 162.204, 486.247, 3.73, 3.085, 
  0.92, "", "", "", "", "", "", "", "", 1893., 475307., 93.305, 0.372, 2229., 
  0.438, 0.279, 3.6, "people tested", "", "", "", "", 1955., "", "", "", 
  384., 63.89, 5.094114*^6, 96.079, 33.6, 9.468, 5.694, 15524.995, 1.3, 
  137.973, 8.78, 6.4, 17.4, 83.841, 1.13, 80.28, 0.81}, 
 {"CRI", "North America", "Costa Rica", "2021-01-20", 187712., 835., 793.714, 
  2492., 15., 15.429, 36848.802, 163.915, 155.81, 489.192, 2.945, 3.029, 
  0.91, "", "", "", "", "", "", "", "", 2344., 477651., 93.765, 0.46, 2169., 
  0.426, 0.267, 3.7, "people tested", "", "", "", "", 2029., "", "", "", 
  398., 63.89, 5.094114*^6, 96.079, 33.6, 9.468, 5.694, 15524.995, 1.3, 
  137.973, 8.78, 6.4, 17.4, 83.841, 1.13, 80.28, 0.81}, 
 {"CRI", "North America", "Costa Rica", "2021-01-21", 188477., 765., 747.857, 
  2506., 14., 15., 36998.976, 150.173, 146.808, 491.94, 2.748, 2.945, 0.9, 
  "", "", "", "", "", "", "", "", 1989., 479640., 94.156, 0.39, 2062., 0.405, 
  0.267, 3.7, "people tested", "", "", "", "", 2103., "", "", "", 413., 
  63.89, 5.094114*^6, 96.079, 33.6, 9.468, 5.694, 15524.995, 1.3, 137.973, 
  8.78, 6.4, 17.4, 83.841, 1.13, 80.28, 0.81}, 
 {"CRI", "North America", "Costa Rica", "2021-01-22", 189308., 831., 731.571, 
  2518., 12., 14.571, 37162.105, 163.129, 143.611, 494.296, 2.356, 2.86, 0.9, 
  "", "", "", "", "", "", "", "", 2502., 482142., 94.647, 0.491, 2045., 
  0.401, 0.265, 3.8, "people tested", "", "", "", "", 2177., "", "", "", 
  427., 63.89, 5.094114*^6, 96.079, 33.6, 9.468, 5.694, 15524.995, 1.3, 
  137.973, 8.78, 6.4, 17.4, 83.841, 1.13, 80.28, 0.81}, 
 {"CRI", "North America", "Costa Rica", "2021-01-23", 189308., 0., 731.571, 
  2518., 0., 14.571, 37162.105, 0., 143.611, 494.296, 0., 2.86, 0.89, "", "", 
  "", "", "", "", "", "", 1628., 483770., 94.966, 0.32, 1899., 0.373, 0.271, 
  3.7, "people tested", "", "", "", "", 2344., "", "", "", 460., 63.89, 
  5.094114*^6, 96.079, 33.6, 9.468, 5.694, 15524.995, 1.3, 137.973, 8.78, 
  6.4, 17.4, 83.841, 1.13, 80.28, 0.81}, {"CRI", "North America", 
  "Costa Rica", "2021-01-24", 189308., 0., 731.571, 2518., 0., 14.571, 
  37162.105, 0., 143.611, 494.296, 0., 2.86, 0.88, "", "", "", "", "", "", 
  "", "", 1334., 485104., 95.228, 0.262, 1858., 0.365, 0.273, 3.7, 
  "people tested", "", "", "", "", 2510., "", "", "", 493., 63.89, 
  5.094114*^6, 96.079, 33.6, 9.468, 5.694, 15524.995, 1.3, 137.973, 8.78, 
  6.4, 17.4, 83.841, 1.13, 80.28, 0.81}, {"CRI", "North America", 
  "Costa Rica", "2021-01-25", 190745., 1437., 675.571, 2558., 40., 14.286, 
  37444.195, 282.09, 132.618, 502.148, 7.852, 2.804, 0.87, "", "", "", "", 
  "", "", "", "", 896., 486000., 95.404, 0.176, 1798., 0.353, 0.282, 3.5, 
  "people tested", 48128., 45707., 2421., "", 2677., 0.94, 0.9, 0.05, 526., 
  63.89, 5.094114*^6, 96.079, 33.6, 9.468, 5.694, 15524.995, 1.3, 137.973, 
  8.78, 6.4, 17.4, 83.841, 1.13, 80.28, 0.81}, 
 {"CRI", "North America", "Costa Rica", "2021-01-26", 191345., 600., 638.286, 
  2567., 9., 12.857, 37561.978, 117.783, 125.299, 503.915, 1.767, 2.524, 
  0.87, "", "", "", "", "", "", "", "", 1857., 487857., 95.769, 0.365, 1793., 
  0.352, 0.268, 3.7, "people tested", "", "", "", "", 2490., "", "", "", 
  489., 63.89, 5.094114*^6, 96.079, 33.6, 9.468, 5.694, 15524.995, 1.3, 
  137.973, 8.78, 6.4, 17.4, 83.841, 1.13, 80.28, 0.81}, 
 {"CRI", "North America", "Costa Rica", "2021-01-27", 192066., 721., 622., 
  2584., 17., 13.143, 37703.514, 141.536, 122.102, 507.252, 3.337, 2.58, 
  0.87, "", "", "", "", "", "", "", "", 2881., 490738., 96.334, 0.566, 1870., 
  0.367, 0.255, 3.9, "people tested", "", "", "", "", 2303., "", "", "", 
  452., 63.89, 5.094114*^6, 96.079, 33.6, 9.468, 5.694, 15524.995, 1.3, 
  137.973, 8.78, 6.4, 17.4, 83.841, 1.13, 80.28, 0.81}, 
 {"CRI", "North America", "Costa Rica", "2021-01-28", 192637., 571., 594.286, 
  2599., 15., 13.286, 37815.604, 112.09, 116.661, 510.197, 2.945, 2.608, 
  0.87, "", "", "", "", "", "", "", "", 2499., 493237., 96.825, 0.491, 1942., 
  0.381, 0.234, 4.3, "people tested", "", "", "", "", 2116., "", "", "", 
  415., 63.89, 5.094114*^6, 96.079, 33.6, 9.468, 5.694, 15524.995, 1.3, 
  137.973, 8.78, 6.4, 17.4, 83.841, 1.13, 80.28, 0.81}, 
 {"CRI", "North America", "Costa Rica", "2021-01-29", 193276., 639., 566.857, 
  2604., 5., 12.286, 37941.043, 125.439, 111.277, 511.178, 0.982, 2.412, 
  0.87, "", "", "", "", "", "", "", "", 2195., 495432., 97.256, 0.431, 1899., 
  0.373, 0.228, 4.4, "people tested", "", "", "", "", 1929., "", "", "", 
  379., 63.89, 5.094114*^6, 96.079, 33.6, 9.468, 5.694, 15524.995, 1.3, 
  137.973, 8.78, 6.4, 17.4, 83.841, 1.13, 80.28, 0.81}, 
 {"CRI", "North America", "Costa Rica", "2021-01-30", 193276., 0., 566.857, 
  2604., 0., 12.286, 37941.043, 0., 111.277, 511.178, 0., 2.412, 0.87, "", 
  "", "", "", "", "", "", "", 3459., 498891., 97.935, 0.679, 2160., 0.424, 
  0.194, 5.2, "people tested", "", "", "", "", 1742., "", "", "", 342., 
  63.89, 5.094114*^6, 96.079, 33.6, 9.468, 5.694, 15524.995, 1.3, 137.973, 
  8.78, 6.4, 17.4, 83.841, 1.13, 80.28, 0.81}, 
 {"CRI", "North America", "Costa Rica", "2021-01-31", 193276., 0., 566.857, 
  2604., 0., 12.286, 37941.043, 0., 111.277, 511.178, 0., 2.412, 0.87, "", 
  "", "", "", "", "", "", "", 3796., 502687., 98.68, 0.745, 2512., 0.493, 
  0.168, 6., "people tested", "", "", "", "", 1555., "", "", "", 305., 63.89, 
  5.094114*^6, 96.079, 33.6, 9.468, 5.694, 15524.995, 1.3, 137.973, 8.78, 
  6.4, 17.4, 83.841, 1.13, 80.28, 0.81}, {"CRI", "North America", 
  "Costa Rica", "2021-02-01", 194569., 1293., 546.286, 2634., 30., 10.857, 
  38194.866, 253.822, 107.239, 517.067, 5.889, 2.131, 0.86, "", "", "", "", 
  "", "", "", "", 1602., 504289., 98.994, 0.314, 2613., 0.513, 0.159, 6.3, 
  "people tested", 57701., 45863., 11838., "", 1368., 1.13, 0.9, 0.23, 269., 
  63.89, 5.094114*^6, 96.079, 33.6, 9.468, 5.694, 15524.995, 1.3, 137.973, 
  8.78, 6.4, 17.4, 83.841, 1.13, 80.28, 0.81}, 
 {"CRI", "North America", "Costa Rica", "2021-02-02", 195009., 440., 523.429, 
  2641., 7., 10.571, 38281.24, 86.374, 102.752, 518.441, 1.374, 2.075, 0.86, 
  "", "", "", "", "", "", "", "", 2087., 506376., 99.404, 0.41, 2646., 0.519, 
  0.152, 6.6, "people tested", "", "", "", "", 1528., "", "", "", 300., 
  63.89, 5.094114*^6, 96.079, 33.6, 9.468, 5.694, 15524.995, 1.3, 137.973, 
  8.78, 6.4, 17.4, 83.841, 1.13, 80.28, 0.81}, 
 {"CRI", "North America", "Costa Rica", "2021-02-03", 195537., 528., 495.857, 
  2650., 9., 9.429, 38384.889, 103.649, 97.339, 520.208, 1.767, 1.851, 0.86, 
  "", "", "", "", "", "", "", "", 2668., 509044., 99.928, 0.524, 2615., 
  0.513, 0.147, 6.8, "people tested", "", "", "", "", 1688., "", "", "", 
  331., 63.89, 5.094114*^6, 96.079, 33.6, 9.468, 5.694, 15524.995, 1.3, 
  137.973, 8.78, 6.4, 17.4, 83.841, 1.13, 80.28, 0.81}, 
 {"CRI", "North America", "Costa Rica", "2021-02-04", 195992., 455., 479.286, 
  2662., 12., 9., 38474.208, 89.319, 94.086, 522.564, 2.356, 1.767, 0.87, "", 
  "", "", "", "", "", "", "", 2427., 511471., 100.404, 0.476, 2605., 0.511, 
  0.144, 6.9, "people tested", "", "", "", "", 1848., "", "", "", 363., 
  63.89, 5.094114*^6, 96.079, 33.6, 9.468, 5.694, 15524.995, 1.3, 137.973, 
  8.78, 6.4, 17.4, 83.841, 1.13, 80.28, 0.81}, 
 {"CRI", "North America", "Costa Rica", "2021-02-05", 196438., 446., 451.714, 
  2672., 10., 9.714, 38561.76, 87.552, 88.674, 524.527, 1.963, 1.907, 0.87, 
  "", "", "", "", "", "", "", "", 2224., 513695., 100.841, 0.437, 2609., 
  0.512, 0.135, 7.4, "people tested", "", "", "", "", 2007., "", "", "", 
  394., 63.89, 5.094114*^6, 96.079, 33.6, 9.468, 5.694, 15524.995, 1.3, 
  137.973, 8.78, 6.4, 17.4, 83.841, 1.13, 80.28, 0.81}, 
 {"CRI", "North America", "Costa Rica", "2021-02-06", 196438., 0., 451.714, 
  2672., 0., 9.714, 38561.76, 0., 88.674, 524.527, 0., 1.907, 0.87, "", "", 
  "", "", "", "", "", "", 3862., 517557., 101.599, 0.758, 2667., 0.524, 0.13, 
  7.7, "people tested", "", "", "", "", 2167., "", "", "", 425., 63.89, 
  5.094114*^6, 96.079, 33.6, 9.468, 5.694, 15524.995, 1.3, 137.973, 8.78, 
  6.4, 17.4, 83.841, 1.13, 80.28, 0.81}, {"CRI", "North America", 
  "Costa Rica", "2021-02-07", 196438., 0., 451.714, 2672., 0., 9.714, 
  38561.76, 0., 88.674, 524.527, 0., 1.907, 0.88, "", "", "", "", "", "", "", 
  "", 2822., 520379., 102.153, 0.554, 2527., 0.496, 0.128, 7.8, 
  "people tested", "", "", "", "", 2327., "", "", "", 457., 63.89, 
  5.094114*^6, 96.079, 33.6, 9.468, 5.694, 15524.995, 1.3, 137.973, 8.78, 
  6.4, 17.4, 83.841, 1.13, 80.28, 0.81}, {"CRI", "North America", 
  "Costa Rica", "2021-02-08", 197435., 997., 409.429, 2692., 20., 8.286, 
  38757.476, 195.716, 80.373, 528.453, 3.926, 1.627, 0.88, "", "", "", "", 
  "", "", "", "", 1503., 521882., 102.448, 0.295, 2513., 0.493, 0.126, 7.9, 
  "people tested", 75113., 46750., 28363., "", 2487., 1.47, 0.92, 0.56, 488., 
  56.48, 5.094114*^6, 96.079, 33.6, 9.468, 5.694, 15524.995, 1.3, 137.973, 
  8.78, 6.4, 17.4, 83.841, 1.13, 80.28, 0.81}, 
 {"CRI", "North America", "Costa Rica", "2021-02-09", 197852., 417., 406.143, 
  2698., 6., 8.143, 38839.335, 81.859, 79.728, 529.631, 1.178, 1.598, 0.89, 
  "", "", "", "", "", "", "", "", 2114., 523996., 102.863, 0.415, 2517., 
  0.494, 0.124, 8.1, "people tested", "", "", "", "", 2578., "", "", "", 
  506., 56.48, 5.094114*^6, 96.079, 33.6, 9.468, 5.694, 15524.995, 1.3, 
  137.973, 8.78, 6.4, 17.4, 83.841, 1.13, 80.28, 0.81}, 
 {"CRI", "North America", "Costa Rica", "2021-02-10", 198338., 486., 400.143, 
  2701., 3., 7.286, 38934.739, 95.404, 78.55, 530.22, 0.589, 1.43, 0.9, "", 
  "", "", "", "", "", "", "", 2515., 526511., 103.357, 0.494, 2495., 0.49, 
  0.122, 8.2, "people tested", "", "", "", "", 2668., "", "", "", 524., 
  56.48, 5.094114*^6, 96.079, 33.6, 9.468, 5.694, 15524.995, 1.3, 137.973, 
  8.78, 6.4, 17.4, 83.841, 1.13, 80.28, 0.81}, 
 {"CRI", "North America", "Costa Rica", "2021-02-11", 198756., 418., 394.857, 
  2710., 9., 6.857, 39016.795, 82.055, 77.512, 531.987, 1.767, 1.346, 0.9, 
  "", "", "", "", "", "", "", "", 2333., 528844., 103.815, 0.458, 2482., 
  0.487, 0.12, 8.3, "people tested", "", "", "", "", 2758., "", "", "", 541., 
  56.48, 5.094114*^6, 96.079, 33.6, 9.468, 5.694, 15524.995, 1.3, 137.973, 
  8.78, 6.4, 17.4, 83.841, 1.13, 80.28, 0.81}, 
 {"CRI", "North America", "Costa Rica", "2021-02-12", 199187., 431., 392.714, 
  2714., 4., 6., 39101.402, 84.607, 77.092, 532.772, 0.785, 1.178, 0.91, "", 
  "", "", "", "", "", "", "", 2477., 531321., 104.301, 0.486, 2518., 0.494, 
  0.119, 8.4, "people tested", "", "", "", "", 2848., "", "", "", 559., 
  56.48, 5.094114*^6, 96.079, 33.6, 9.468, 5.694, 15524.995, 1.3, 137.973, 
  8.78, 6.4, 17.4, 83.841, 1.13, 80.28, 0.81}, 
 {"CRI", "North America", "Costa Rica", "2021-02-13", 199187., 0., 392.714, 
  2714., 0., 6., 39101.402, 0., 77.092, 532.772, 0., 1.178, 0.92, "", "", "", 
  "", "", "", "", "", 3624., 534945., 105.012, 0.711, 2484., 0.488, 0.115, 
  8.7, "people tested", "", "", "", "", 2939., "", "", "", 577., 56.48, 
  5.094114*^6, 96.079, 33.6, 9.468, 5.694, 15524.995, 1.3, 137.973, 8.78, 
  6.4, 17.4, 83.841, 1.13, 80.28, 0.81}, {"CRI", "North America", 
  "Costa Rica", "2021-02-14", 199187., 0., 392.714, 2714., 0., 6., 39101.402, 
  0., 77.092, 532.772, 0., 1.178, 0.93, "", "", "", "", "", "", "", "", 
  2930., 537875., 105.588, 0.575, 2499., 0.491, 0.115, 8.7, "people tested", 
  "", "", "", "", 3029., "", "", "", 595., 56.48, 5.094114*^6, 96.079, 33.6, 
  9.468, 5.694, 15524.995, 1.3, 137.973, 8.78, 6.4, 17.4, 83.841, 1.13, 
  80.28, 0.81}, {"CRI", "North America", "Costa Rica", "2021-02-15", 200024., 
  837., 369.857, 2730., 16., 5.429, 39265.709, 164.307, 72.605, 535.913, 
  3.141, 1.066, 0.93, "", "", "", "", "", "", "", "", 1564., 539439., 
  105.895, 0.307, 2508., 0.492, 0.112, 8.9, "people tested", 96948., 54395., 
  42553., "", 3119., 1.9, 1.07, 0.84, 612., 56.48, 5.094114*^6, 96.079, 33.6, 
  9.468, 5.694, 15524.995, 1.3, 137.973, 8.78, 6.4, 17.4, 83.841, 1.13, 
  80.28, 0.81}, {"CRI", "North America", "Costa Rica", "2021-02-16", 200454., 
  430., 371.714, 2737., 7., 5.571, 39350.121, 84.411, 72.969, 537.287, 1.374, 
  1.094, 0.94, "", "", "", "", "", "", "", "", 2516., 541955., 106.388, 
  0.494, 2566., 0.504, 0.111, 9., "people tested", "", "", "", "", 2760., "", 
  "", "", 542., 56.48, 5.094114*^6, 96.079, 33.6, 9.468, 5.694, 15524.995, 
  1.3, 137.973, 8.78, 6.4, 17.4, 83.841, 1.13, 80.28, 0.81}, 
 {"CRI", "North America", "Costa Rica", "2021-02-17", 200888., 434., 364.286, 
  2745., 8., 6.286, 39435.317, 85.196, 71.511, 538.857, 1.57, 1.234, 0.95, 
  "", "", "", "", "", "", "", "", 3003., 544958., 106.978, 0.59, 2635., 
  0.517, 0.106, 9.4, "people tested", "", "", "", "", 2401., "", "", "", 
  471., 56.48, 5.094114*^6, 96.079, 33.6, 9.468, 5.694, 15524.995, 1.3, 
  137.973, 8.78, 6.4, 17.4, 83.841, 1.13, 80.28, 0.81}, 
 {"CRI", "North America", "Costa Rica", "2021-02-18", 201241., 353., 355., 
  2756., 11., 6.571, 39504.613, 69.296, 69.688, 541.017, 2.159, 1.29, 0.96, 
  "", "", "", "", "", "", "", "", 3126., 548084., 107.592, 0.614, 2749., 
  0.54, 0.099, 10.1, "people tested", "", "", "", "", 2042., "", "", "", 
  401., 56.48, 5.094114*^6, 96.079, 33.6, 9.468, 5.694, 15524.995, 1.3, 
  137.973, 8.78, 6.4, 17.4, 83.841, 1.13, 80.28, 0.81}, 
 {"CRI", "North America", "Costa Rica", "2021-02-19", 201678., 437., 355.857, 
  2763., 7., 7., 39590.398, 85.785, 69.857, 542.391, 1.374, 1.374, 0.97, "", 
  "", "", "", "", "", "", "", 2115., 550199., 108.007, 0.415, 2697., 0.529, 
  0.1, 10., "people tested", "", "", "", "", 1683., "", "", "", 330., 56.48, 
  5.094114*^6, 96.079, 33.6, 9.468, 5.694, 15524.995, 1.3, 137.973, 8.78, 
  6.4, 17.4, 83.841, 1.13, 80.28, 0.81}, {"CRI", "North America", 
  "Costa Rica", "2021-02-20", 201678., 0., 355.857, 2763., 0., 7., 39590.398, 
  0., 69.857, 542.391, 0., 1.374, 0.98, "", "", "", "", "", "", "", "", 
  4648., 554847., 108.919, 0.912, 2843., 0.558, 0.103, 9.7, "people tested", 
  "", "", "", "", 1323., "", "", "", 260., 56.48, 5.094114*^6, 96.079, 33.6, 
  9.468, 5.694, 15524.995, 1.3, 137.973, 8.78, 6.4, 17.4, 83.841, 1.13, 
  80.28, 0.81}, {"CRI", "North America", "Costa Rica", "2021-02-21", 201678., 
  0., 355.857, 2763., 0., 7., 39590.398, 0., 69.857, 542.391, 0., 1.374, 1., 
  "", "", "", "", "", "", "", "", 2532., 557379., 109.416, 0.497, 2786., 
  0.547, 0.103, 9.7, "people tested", "", "", "", "", 964., "", "", "", 189., 
  56.48, 5.094114*^6, 96.079, 33.6, 9.468, 5.694, 15524.995, 1.3, 137.973, 
  8.78, 6.4, 17.4, 83.841, 1.13, 80.28, 0.81}, 
 {"CRI", "North America", "Costa Rica", "2021-02-22", 202674., 996., 378.571, 
  2782., 19., 7.429, 39785.918, 195.52, 74.315, 546.12, 3.73, 1.458, 1.01, 
  "", "", "", "", "", "", "", "", 1958., 559337., 109.801, 0.384, 2843., 
  0.558, 0.103, 9.7, "people tested", 101183., 57162., 44021., "", 605., 
  1.99, 1.12, 0.86, 119., 56.48, 5.094114*^6, 96.079, 33.6, 9.468, 5.694, 
  15524.995, 1.3, 137.973, 8.78, 6.4, 17.4, 83.841, 1.13, 80.28, 0.81}, 
 {"CRI", "North America", "Costa Rica", "2021-02-23", 203097., 423., 377.571, 
  2785., 3., 6.857, 39868.955, 83.037, 74.119, 546.709, 0.589, 1.346, 1., "", 
  "", "", "", "", "", "", "", 2316., 561653., 110.255, 0.455, 2814., 0.552, 
  0.103, 9.7, "people tested", "", "", "", "", 1511., "", "", "", 297., 
  56.48, 5.094114*^6, 96.079, 33.6, 9.468, 5.694, 15524.995, 1.3, 137.973, 
  8.78, 6.4, 17.4, 83.841, 1.13, 80.28, 0.81}, 
 {"CRI", "North America", "Costa Rica", "2021-02-24", 203496., 399., 372.571, 
  2793., 8., 6.857, 39947.28, 78.326, 73.138, 548.28, 1.57, 1.346, 1.01, "", 
  "", "", "", "", "", "", "", 3063., 564716., 110.857, 0.601, 2823., 0.554, 
  0.102, 9.8, "people tested", "", "", "", "", 2417., "", "", "", 474., 
  56.48, 5.094114*^6, 96.079, 33.6, 9.468, 5.694, 15524.995, 1.3, 137.973, 
  8.78, 6.4, 17.4, 83.841, 1.13, 80.28, 0.81}, 
 {"CRI", "North America", "Costa Rica", "2021-02-25", 203914., 418., 381.857, 
  2796., 3., 5.714, 40029.336, 82.055, 74.96, 548.869, 0.589, 1.122, 1.01, 
  "", "", "", "", "", "", "", "", 3112., 567828., 111.467, 0.611, 2821., 
  0.554, 0.105, 9.5, "people tested", "", "", "", "", 3323., "", "", "", 
  652., 56.48, 5.094114*^6, 96.079, 33.6, 9.468, 5.694, 15524.995, 1.3, 
  137.973, 8.78, 6.4, 17.4, 83.841, 1.13, 80.28, 0.81}, 
 {"CRI", "North America", "Costa Rica", "2021-02-26", 204341., 427., 380.429, 
  2800., 4., 5.286, 40113.158, 83.822, 74.68, 549.654, 0.785, 1.038, 1.01, 
  "", "", "", "", "", "", "", "", 3974., 571802., 112.248, 0.78, 3086., 
  0.606, 0.094, 10.6, "people tested", "", "", "", "", 4229., "", "", "", 
  830., 56.48, 5.094114*^6, 96.079, 33.6, 9.468, 5.694, 15524.995, 1.3, 
  137.973, 8.78, 6.4, 17.4, 83.841, 1.13, 80.28, 0.81}, 
 {"CRI", "North America", "Costa Rica", "2021-02-27", 204341., 0., 380.429, 
  2800., 0., 5.286, 40113.158, 0., 74.68, 549.654, 0., 1.038, 1.02, "", "", 
  "", "", "", "", "", "", 5105., 576907., 113.25, 1.002, 3151., 0.619, 0.085, 
  11.8, "people tested", "", "", "", "", 5135., "", "", "", 1008., 56.48, 
  5.094114*^6, 96.079, 33.6, 9.468, 5.694, 15524.995, 1.3, 137.973, 8.78, 
  6.4, 17.4, 83.841, 1.13, 80.28, 0.81}, {"CRI", "North America", 
  "Costa Rica", "2021-02-28", 204341., 0., 380.429, 2800., 0., 5.286, 
  40113.158, 0., 74.68, 549.654, 0., 1.038, 1.03, "", "", "", "", "", "", "", 
  "", 2990., 579897., 113.837, 0.587, 3217., 0.632, 0.082, 12.2, 
  "people tested", "", "", "", "", 6041., "", "", "", 1186., 56.48, 
  5.094114*^6, 96.079, 33.6, 9.468, 5.694, 15524.995, 1.3, 137.973, 8.78, 
  6.4, 17.4, 83.841, 1.13, 80.28, 0.81}, {"CRI", "North America", 
  "Costa Rica", "2021-03-01", 205086., 745., 344.571, 2812., 12., 4.286, 
  40259.405, 146.247, 67.641, 552.01, 2.356, 0.841, 1.04, "", "", "", "", "", 
  "", "", "", 2207., 582104., 114.27, 0.433, 3252., 0.638, 0.08, 12.5, 
  "people tested", 149812., 103695., 46117., "", 6947., 2.94, 2.04, 0.91, 
  1364., 56.48, 5.094114*^6, 96.079, 33.6, 9.468, 5.694, 15524.995, 1.3, 
  137.973, 8.78, 6.4, 17.4, 83.841, 1.13, 80.28, 0.81}, 
 {"CRI", "North America", "Costa Rica", "2021-03-02", 205514., 428., 345.286, 
  2820., 8., 5., 40343.424, 84.019, 67.781, 553.58, 1.57, 0.982, 1.04, "", 
  "", "", "", "", "", "", "", 2790., 584894., 114.818, 0.548, 3320., 0.652, 
  0.079, 12.7, "people tested", "", "", "", "", 7507., "", "", "", 1474., 
  56.48, 5.094114*^6, 96.079, 33.6, 9.468, 5.694, 15524.995, 1.3, 137.973, 
  8.78, 6.4, 17.4, 83.841, 1.13, 80.28, 0.81}, 
 {"CRI", "North America", "Costa Rica", "2021-03-03", 205890., 376., 342., 
  2824., 4., 4.429, 40417.234, 73.811, 67.136, 554.365, 0.785, 0.869, 1.05, 
  "", "", "", "", "", "", "", "", 2656., 587550., 115.339, 0.521, 3262., 
  0.64, 0.079, 12.7, "people tested", "", "", "", "", 8066., "", "", "", 
  1583., 56.48, 5.094114*^6, 96.079, 33.6, 9.468, 5.694, 15524.995, 1.3, 
  137.973, 8.78, 6.4, 17.4, 83.841, 1.13, 80.28, 0.81}, 
 {"CRI", "North America", "Costa Rica", "2021-03-04", 206293., 403., 339.857, 
  2829., 5., 4.714, 40496.345, 79.111, 66.716, 555.347, 0.982, 0.925, 1.06, 
  "", "", "", "", "", "", "", "", 3129., 590679., 115.953, 0.614, 3264., 
  0.641, 0.08, 12.5, "people tested", "", "", "", "", 8626., "", "", "", 
  1693., 56.48, 5.094114*^6, 96.079, 33.6, 9.468, 5.694, 15524.995, 1.3, 
  137.973, 8.78, 6.4, 17.4, 83.841, 1.13, 80.28, 0.81}, 
 {"CRI", "North America", "Costa Rica", "2021-03-05", 206640., 347., 328.429, 
  2833., 4., 4.714, 40564.463, 68.118, 64.472, 556.132, 0.785, 0.925, 1.07, 
  "", "", "", "", "", "", "", "", 2961., 593640., 116.534, 0.581, 3120., 
  0.612, 0.082, 12.2, "people tested", 193273., 142049., 51224., "", 9186., 
  3.79, 2.79, 1.01, 1803., 56.48, 5.094114*^6, 96.079, 33.6, 9.468, 5.694, 
  15524.995, 1.3, 137.973, 8.78, 6.4, 17.4, 83.841, 1.13, 80.28, 0.81}, 
 {"CRI", "North America", "Costa Rica", "2021-03-06", 206640., 0., 328.429, 
  2833., 0., 4.714, 40564.463, 0., 64.472, 556.132, 0., 0.925, 1.09, "", "", 
  "", "", "", "", "", "", 3836., 597476., 117.288, 0.753, 2938., 0.577, 0.09, 
  11.1, "people tested", "", "", "", "", 8732., "", "", "", 1714., 56.48, 
  5.094114*^6, 96.079, 33.6, 9.468, 5.694, 15524.995, 1.3, 137.973, 8.78, 
  6.4, 17.4, 83.841, 1.13, 80.28, 0.81}, {"CRI", "North America", 
  "Costa Rica", "2021-03-07", 206640., 0., 328.429, 2833., 0., 4.714, 
  40564.463, 0., 64.472, 556.132, 0., 0.925, 1.11, "", "", "", "", "", "", 
  "", "", 2546., 600022., 117.787, 0.5, 2875., 0.564, 0.092, 10.9, 
  "people tested", "", "", "", "", 8279., "", "", "", 1625., 56.48, 
  5.094114*^6, 96.079, 33.6, 9.468, 5.694, 15524.995, 1.3, 137.973, 8.78, 
  6.4, 17.4, 83.841, 1.13, 80.28, 0.81}, {"CRI", "North America", 
  "Costa Rica", "2021-03-08", 206640., 0., 222., 2833., 0., 3., 40564.463, 
  0., 43.58, 556.132, 0., 0.589, 1.14, "", "", "", "", "", "", "", "", 1859., 
  601881., 118.152, 0.365, 2825., 0.555, 0.095, 10.5, "people tested", 
  204586., 151841., 52745., "", 7825., 4.02, 2.98, 1.04, 1536., 56.48, 
  5.094114*^6, 96.079, 33.6, 9.468, 5.694, 15524.995, 1.3, 137.973, 8.78, 
  6.4, 17.4, 83.841, 1.13, 80.28, 0.81}, {"CRI", "North America", 
  "Costa Rica", "2021-03-09", 207832., 1192., 331.143, 2848., 15., 4., 
  40798.459, 233.996, 65.005, 559.077, 2.945, 0.785, 1.18, "", "", "", "", 
  "", "", "", "", 2159., 604040., 118.576, 0.424, 2735., 0.537, 0.095, 10.5, 
  "people tested", "", "", "", "", 7599., "", "", "", 1492., 56.48, 
  5.094114*^6, 96.079, 33.6, 9.468, 5.694, 15524.995, 1.3, 137.973, 8.78, 
  6.4, 17.4, 83.841, 1.13, 80.28, 0.81}, {"CRI", "North America", 
  "Costa Rica", "2021-03-10", 207832., 0., 277.429, 2848., 0., 3.429, 
  40798.459, 0., 54.461, 559.077, 0., 0.673, 1.2, "", "", "", "", "", "", "", 
  "", 2443., 606483., 119.056, 0.48, 2705., 0.531, 0.098, 10.2, 
  "people tested", "", "", "", "", 7373., "", "", "", 1447., 56.48, 
  5.094114*^6, 96.079, 33.6, 9.468, 5.694, 15524.995, 1.3, 137.973, 8.78, 
  6.4, 17.4, 83.841, 1.13, 80.28, 0.81}, {"CRI", "North America", 
  "Costa Rica", "2021-03-11", 207832., 0., 219.857, 2848., 0., 2.714, 
  40798.459, 0., 43.159, 559.077, 0., 0.533, 1.22, "", "", "", "", "", "", 
  "", "", 2893., 609376., 119.624, 0.568, 2671., 0.524, 0.101, 9.9, 
  "people tested", "", "", "", "", 7147., "", "", "", 1403., 56.48, 
  5.094114*^6, 96.079, 33.6, 9.468, 5.694, 15524.995, 1.3, 137.973, 8.78, 
  6.4, 17.4, 83.841, 1.13, 80.28, 0.81}, {"CRI", "North America", 
  "Costa Rica", "2021-03-12", 209093., 1261., 350.429, 2862., 14., 4.143, 
  41045.999, 247.541, 68.791, 561.825, 2.748, 0.813, 1.25, "", "", "", "", 
  "", "", "", "", 3022., 612398., 120.217, 0.593, 2680., 0.526, 0.101, 9.9, 
  "people tested", 241724., 187826., 53898., "", 6922., 4.75, 3.69, 1.06, 
  1359., 56.48, 5.094114*^6, 96.079, 33.6, 9.468, 5.694, 15524.995, 1.3, 
  137.973, 8.78, 6.4, 17.4, 83.841, 1.13, 80.28, 0.81}, 
 {"CRI", "North America", "Costa Rica", "2021-03-13", 209093., 0., 350.429, 
  2862., 0., 4.143, 41045.999, 0., 68.791, 561.825, 0., 0.813, 1.26, "", "", 
  "", "", "", "", "", "", 4407., 616805., 121.082, 0.865, 2761., 0.542, 
  0.101, 9.9, "people tested", "", "", "", "", 6686., "", "", "", 1312., 
  56.48, 5.094114*^6, 96.079, 33.6, 9.468, 5.694, 15524.995, 1.3, 137.973, 
  8.78, 6.4, 17.4, 83.841, 1.13, 80.28, 0.81}, 
 {"CRI", "North America", "Costa Rica", "2021-03-14", 209093., 0., 350.429, 
  2862., 0., 4.143, 41045.999, 0., 68.791, 561.825, 0., 0.813, 1.26, "", "", 
  "", "", "", "", "", "", 2818., 619623., 121.635, 0.553, 2800., 0.55, 0.102, 
  9.8, "people tested", "", "", "", "", 6450., "", "", "", 1266., 56.48, 
  5.094114*^6, 96.079, 33.6, 9.468, 5.694, 15524.995, 1.3, 137.973, 8.78, 
  6.4, 17.4, 83.841, 1.13, 80.28, 0.81}, {"CRI", "North America", 
  "Costa Rica", "2021-03-15", 209093., 0., 350.429, 2862., 0., 4.143, 
  41045.999, 0., 68.791, 561.825, 0., 0.813, 1.27, "", "", "", "", "", "", 
  "", "", 1943., 621566., 122.017, 0.381, 2812., 0.552, 0.101, 9.9, 
  "people tested", 248082., 190088., 57994., "", 6214., 4.87, 3.73, 1.14, 
  1220., 56.48, 5.094114*^6, 96.079, 33.6, 9.468, 5.694, 15524.995, 1.3, 
  137.973, 8.78, 6.4, 17.4, 83.841, 1.13, 80.28, 0.81}, 
 {"CRI", "North America", "Costa Rica", "2021-03-16", 210447., 1354., 
  373.571, 2886., 24., 5.429, 41311.796, 265.797, 73.334, 566.536, 4.711, 
  1.066, 1.29, "", "", "", "", "", "", "", "", 1927., 623493., 122.395, 
  0.378, 2779., 0.546, 0.104, 9.6, "people tested", "", "", "", "", 6200., 
  "", "", "", 1217., 56.48, 5.094114*^6, 96.079, 33.6, 9.468, 5.694, 
  15524.995, 1.3, 137.973, 8.78, 6.4, 17.4, 83.841, 1.13, 80.28, 0.81}, 
 {"CRI", "North America", "Costa Rica", "2021-03-17", 210447., 0., 373.571, 
  2886., 0., 5.429, 41311.796, 0., 73.334, 566.536, 0., 1.066, 1.29, "", "", 
  "", "", "", "", "", "", 3813., 627306., 123.143, 0.749, 2975., 0.584, 
  0.102, 9.8, "people tested", "", "", "", "", 6187., "", "", "", 1215., 
  56.48, 5.094114*^6, 96.079, 33.6, 9.468, 5.694, 15524.995, 1.3, 137.973, 
  8.78, 6.4, 17.4, 83.841, 1.13, 80.28, 0.81}, 
 {"CRI", "North America", "Costa Rica", "2021-03-18", 210447., 0., 373.571, 
  2886., 0., 5.429, 41311.796, 0., 73.334, 566.536, 0., 1.066, 1.3, "", "", 
  "", "", "", "", "", "", 4156., 631462., 123.959, 0.816, 3155., 0.619, 
  0.096, 10.4, "people tested", "", "", "", "", 6174., "", "", "", 1212., 
  56.48, 5.094114*^6, 96.079, 33.6, 9.468, 5.694, 15524.995, 1.3, 137.973, 
  8.78, 6.4, 17.4, 83.841, 1.13, 80.28, 0.81}, 
 {"CRI", "North America", "Costa Rica", "2021-03-19", 211903., 1456., 
  401.429, 2896., 10., 4.857, 41597.616, 285.82, 78.802, 568.499, 1.963, 
  0.953, 1.31, "", "", "", "", "", "", "", "", 3985., 635447., 124.741, 
  0.782, 3293., 0.646, 0.095, 10.5, "people tested", "", "", "", "", 6161., 
  "", "", "", 1209., 56.48, 5.094114*^6, 96.079, 33.6, 9.468, 5.694, 
  15524.995, 1.3, 137.973, 8.78, 6.4, 17.4, 83.841, 1.13, 80.28, 0.81}, 
 {"CRI", "North America", "Costa Rica", "2021-03-20", 211903., 0., 401.429, 
  2896., 0., 4.857, 41597.616, 0., 78.802, 568.499, 0., 0.953, 1.31, "", "", 
  "", "", "", "", "", "", 5109., 640556., 125.744, 1.003, 3393., 0.666, 
  0.092, 10.9, "people tested", "", "", "", "", 7171., "", "", "", 1408., 
  56.48, 5.094114*^6, 96.079, 33.6, 9.468, 5.694, 15524.995, 1.3, 137.973, 
  8.78, 6.4, 17.4, 83.841, 1.13, 80.28, 0.81}, 
 {"CRI", "North America", "Costa Rica", "2021-03-21", 211903., 0., 401.429, 
  2896., 0., 4.857, 41597.616, 0., 78.802, 568.499, 0., 0.953, 1.3, "", "", 
  "", "", "", "", "", "", 3470., 644026., 126.426, 0.681, 3486., 0.684, 
  0.089, 11.2, "people tested", "", "", "", "", 8181., "", "", "", 1606., 
  56.48, 5.094114*^6, 96.079, 33.6, 9.468, 5.694, 15524.995, 1.3, 137.973, 
  8.78, 6.4, 17.4, 83.841, 1.13, 80.28, 0.81}, 
 {"CRI", "North America", "Costa Rica", "2021-03-22", 211903., 0., 401.429, 
  2896., 0., 4.857, 41597.616, 0., 78.802, 568.499, 0., 0.953, 1.3, "", "", 
  "", "", "", "", "", "", 2461., 646487., 126.909, 0.483, 3560., 0.699, 0.09, 
  11.1, "people tested", 312425., 206198., 106227., "", 9192., 6.13, 4.05, 
  2.09, 1804., 56.48, 5.094114*^6, 96.079, 33.6, 9.468, 5.694, 15524.995, 
  1.3, 137.973, 8.78, 6.4, 17.4, 83.841, 1.13, 80.28, 0.81}, 
 {"CRI", "North America", "Costa Rica", "2021-03-23", 213438., 1535., 
  427.286, 2908., 12., 3.143, 41898.945, 301.328, 83.878, 570.855, 2.356, 
  0.617, 1.3, "", "", "", "", "", "", "", "", 2810., 649297., 127.46, 0.552, 
  3686., 0.724, 0.089, 11.2, "people tested", "", "", "", "", 10422., "", "", 
  "", 2046., 56.48, 5.094114*^6, 96.079, 33.6, 9.468, 5.694, 15524.995, 1.3, 
  137.973, 8.78, 6.4, 17.4, 83.841, 1.13, 80.28, 0.81}, 
 {"CRI", "North America", "Costa Rica", "2021-03-24", 213438., 0., 427.286, 
  2908., 0., 3.143, 41898.945, 0., 83.878, 570.855, 0., 0.617, 1.29, "", "", 
  "", "", "", "", "", "", 3825., 653122., 128.211, 0.751, 3688., 0.724, 0.09, 
  11.1, "people tested", 348037., 213404., 134633., "", 11653., 6.83, 4.19, 
  2.64, 2288., 56.48, 5.094114*^6, 96.079, 33.6, 9.468, 5.694, 15524.995, 
  1.3, 137.973, 8.78, 6.4, 17.4, 83.841, 1.13, 80.28, 0.81}, 
 {"CRI", "North America", "Costa Rica", "2021-03-25", 213438., 0., 427.286, 
  2908., 0., 3.143, 41898.945, 0., 83.878, 570.855, 0., 0.617, 1.29, "", "", 
  "", "", "", "", "", "", 4455., 657577., 129.086, 0.875, 3731., 0.732, 
  0.093, 10.8, "people tested", "", "", "", "", 11378., "", "", "", 2234., 
  56.48, 5.094114*^6, 96.079, 33.6, 9.468, 5.694, 15524.995, 1.3, 137.973, 
  8.78, 6.4, 17.4, 83.841, 1.13, 80.28, 0.81}, 
 {"CRI", "North America", "Costa Rica", "2021-03-26", 215178., 1740., 
  467.857, 2931., 23., 5., 42240.515, 341.571, 91.843, 575.37, 4.515, 0.982, 
  1.28, "", "", "", "", "", "", "", "", 3943., 661520., 129.86, 0.774, 3725., 
  0.731, 0.098, 10.2, "people tested", "", "", "", "", 11102., "", "", "", 
  2179., 56.48, 5.094114*^6, 96.079, 33.6, 9.468, 5.694, 15524.995, 1.3, 
  137.973, 8.78, 6.4, 17.4, 83.841, 1.13, 80.28, 0.81}, 
 {"CRI", "North America", "Costa Rica", "2021-03-27", 215178., 0., 467.857, 
  2931., 0., 5., 42240.515, 0., 91.843, 575.37, 0., 0.982, 1.26, "", "", "", 
  "", "", "", "", "", 6308., 667828., 131.098, 1.238, 3896., 0.765, 0.094, 
  10.6, "people tested", "", "", "", "", 10827., "", "", "", 2125., 56.48, 
  5.094114*^6, 96.079, 33.6, 9.468, 5.694, 15524.995, 1.3, 137.973, 8.78, 
  6.4, 17.4, 83.841, 1.13, 80.28, 0.81}, {"CRI", "North America", 
  "Costa Rica", "2021-03-28", 215178., 0., 467.857, 2931., 0., 5., 42240.515, 
  0., 91.843, 575.37, 0., 0.982, 1.23, "", "", "", "", "", "", "", "", 3965., 
  671793., 131.876, 0.778, 3967., 0.779, 0.094, 10.6, "people tested", "", 
  "", "", "", 10551., "", "", "", 2071., 56.48, 5.094114*^6, 96.079, 33.6, 
  9.468, 5.694, 15524.995, 1.3, 137.973, 8.78, 6.4, 17.4, 83.841, 1.13, 
  80.28, 0.81}, {"CRI", "North America", "Costa Rica", "2021-03-29", 215178., 
  0., 467.857, 2931., 0., 5., 42240.515, 0., 91.843, 575.37, 0., 0.982, 1.21, 
  "", "", "", "", "", "", "", "", 2611., 674404., 132.389, 0.513, 3988., 
  0.783, 0.094, 10.6, "people tested", 384355., 224092., 160263., "", 10276., 
  7.55, 4.4, 3.15, 2017., 56.48, 5.094114*^6, 96.079, 33.6, 9.468, 5.694, 
  15524.995, 1.3, 137.973, 8.78, 6.4, 17.4, 83.841, 1.13, 80.28, 0.81}, 
 {"CRI", "North America", "Costa Rica", "2021-03-30", 216764., 1586., 
  475.143, 2957., 26., 7., 42551.855, 311.34, 93.273, 580.474, 5.104, 1.374, 
  1.18, "", "", "", "", "", "", "", "", 3144., 677548., 133.006, 0.617, 
  4036., 0.792, 0.094, 10.6, "people tested", "", "", "", "", 9885., "", "", 
  "", 1940., 62.04, 5.094114*^6, 96.079, 33.6, 9.468, 5.694, 15524.995, 1.3, 
  137.973, 8.78, 6.4, 17.4, 83.841, 1.13, 80.28, 0.81}, 
 {"CRI", "North America", "Costa Rica", "2021-03-31", 216764., 0., 475.143, 
  2957., 0., 7., 42551.855, 0., 93.273, 580.474, 0., 1.374, 1.16, "", "", "", 
  "", "", "", "", "", 3914., 681462., 133.774, 0.768, 4049., 0.795, 0.094, 
  10.6, "people tested", "", "", "", "", 9495., "", "", "", 1864., 62.04, 
  5.094114*^6, 96.079, 33.6, 9.468, 5.694, 15524.995, 1.3, 137.973, 8.78, 
  6.4, 17.4, 83.841, 1.13, 80.28, 0.81}, {"CRI", "North America", 
  "Costa Rica", "2021-04-01", 216764., 0., 475.143, 2957., 0., 7., 42551.855, 
  0., 93.273, 580.474, 0., 1.374, 1.14, "", "", "", "", "", "", "", "", 
  4007., 685469., 134.561, 0.787, 3985., 0.782, 0.093, 10.8, "people tested", 
  "", "", "", "", 10610., "", "", "", 2083., 62.04, 5.094114*^6, 96.079, 
  33.6, 9.468, 5.694, 15524.995, 1.3, 137.973, 8.78, 6.4, 17.4, 83.841, 1.13, 
  80.28, 0.81}, {"CRI", "North America", "Costa Rica", "2021-04-02", 216764., 
  0., 226.571, 2957., 0., 3.714, 42551.855, 0., 44.477, 580.474, 0., 0.729, 
  1.12, "", "", "", "", "", "", "", "", 3646., 689115., 135.277, 0.716, 
  3942., 0.774, 0.086, 11.6, "people tested", "", "", "", "", 11725., "", "", 
  "", 2302., 62.04, 5.094114*^6, 96.079, 33.6, 9.468, 5.694, 15524.995, 1.3, 
  137.973, 8.78, 6.4, 17.4, 83.841, 1.13, 80.28, 0.81}, 
 {"CRI", "North America", "Costa Rica", "2021-04-03", 216764., 0., 226.571, 
  2957., 0., 3.714, 42551.855, 0., 44.477, 580.474, 0., 0.729, 1.15, "", "", 
  "", "", "", "", "", "", 4036., 693151., 136.069, 0.792, 3618., 0.71, 0.089, 
  11.2, "people tested", "", "", "", "", 12841., "", "", "", 2521., 62.04, 
  5.094114*^6, 96.079, 33.6, 9.468, 5.694, 15524.995, 1.3, 137.973, 8.78, 
  6.4, 17.4, 83.841, 1.13, 80.28, 0.81}, {"CRI", "North America", 
  "Costa Rica", "2021-04-04", 216764., 0., 226.571, 2957., 0., 3.714, 
  42551.855, 0., 44.477, 580.474, 0., 0.729, 1.18, "", "", "", "", "", "", 
  "", "", 3623., 696774., 136.78, 0.711, 3569., 0.701, 0.093, 10.8, 
  "people tested", "", "", "", "", 13956., "", "", "", 2740., 62.04, 
  5.094114*^6, 96.079, 33.6, 9.468, 5.694, 15524.995, 1.3, 137.973, 8.78, 
  6.4, 17.4, 83.841, 1.13, 80.28, 0.81}, {"CRI", "North America", 
  "Costa Rica", "2021-04-05", 216764., 0., 226.571, 2957., 0., 3.714, 
  42551.855, 0., 44.477, 580.474, 0., 0.729, 1.22, "", "", "", "", "", "", 
  "", "", 2636., 699410., 137.298, 0.517, 3572., 0.701, 0.096, 10.4, 
  "people tested", "", "", "", "", 15072., "", "", "", 2959., 62.04, 
  5.094114*^6, 96.079, 33.6, 9.468, 5.694, 15524.995, 1.3, 137.973, 8.78, 
  6.4, 17.4, 83.841, 1.13, 80.28, 0.81}, {"CRI", "North America", 
  "Costa Rica", "2021-04-06", 219846., 3082., 440.286, 3000., 43., 6.143, 
  43156.867, 605.012, 86.43, 588.915, 8.441, 1.206, 1.26, "", "", "", "", "", 
  "", "", "", 2965., 702375., 137.88, 0.582, 3547., 0.696, 0.103, 9.7, 
  "people tested", 504930., 291368., 213562., "", 15072., 9.91, 5.72, 4.19, 
  2959., 62.04, 5.094114*^6, 96.079, 33.6, 9.468, 5.694, 15524.995, 1.3, 
  137.973, 8.78, 6.4, 17.4, 83.841, 1.13, 80.28, 0.81}, 
 {"CRI", "North America", "Costa Rica", "2021-04-07", 219846., 0., 440.286, 
  3000., 0., 6.143, 43156.867, 0., 86.43, 588.915, 0., 1.206, 1.29, "", "", 
  "", "", "", "", "", "", 4247., 706622., 138.713, 0.834, 3594., 0.706, 
  0.113, 8.8, "people tested", "", "", "", "", 14868., "", "", "", 2919., 
  62.04, 5.094114*^6, 96.079, 33.6, 9.468, 5.694, 15524.995, 1.3, 137.973, 
  8.78, 6.4, 17.4, 83.841, 1.13, 80.28, 0.81}, 
 {"CRI", "North America", "Costa Rica", "2021-04-08", 219846., 0., 440.286, 
  3000., 0., 6.143, 43156.867, 0., 86.43, 588.915, 0., 1.206, 1.33, "", "", 
  "", "", "", "", "", "", 4151., 710773., 139.528, 0.815, 3615., 0.71, 0.124, 
  8.1, "people tested", "", "", "", "", 14664., "", "", "", 2879., 62.04, 
  5.094114*^6, 96.079, 33.6, 9.468, 5.694, 15524.995, 1.3, 137.973, 8.78, 
  6.4, 17.4, 83.841, 1.13, 80.28, 0.81}, {"CRI", "North America", 
  "Costa Rica", "2021-04-09", 222544., 2698., 825.714, 3018., 18., 8.714, 
  43686.498, 529.631, 162.092, 592.448, 3.533, 1.711, 1.38, "", "", "", "", 
  "", "", "", "", 4612., 715385., 140.434, 0.905, 3753., 0.737, 0.138, 7.2, 
  "people tested", "", "", "", "", 14460., "", "", "", 2839., 62.04, 
  5.094114*^6, 96.079, 33.6, 9.468, 5.694, 15524.995, 1.3, 137.973, 8.78, 
  6.4, 17.4, 83.841, 1.13, 80.28, 0.81}, {"CRI", "North America", 
  "Costa Rica", "2021-04-10", 222544., 0., 825.714, 3018., 0., 8.714, 
  43686.498, 0., 162.092, 592.448, 0., 1.711, 1.39, "", "", "", "", "", "", 
  "", "", 5938., 721323., 141.599, 1.166, 4025., 0.79, 0.143, 7., 
  "people tested", "", "", "", "", 14256., "", "", "", 2799., 62.04, 
  5.094114*^6, 96.079, 33.6, 9.468, 5.694, 15524.995, 1.3, 137.973, 8.78, 
  6.4, 17.4, 83.841, 1.13, 80.28, 0.81}, {"CRI", "North America", 
  "Costa Rica", "2021-04-11", 222544., 0., 825.714, 3018., 0., 8.714, 
  43686.498, 0., 162.092, 592.448, 0., 1.711, 1.39, "", "", "", "", "", "", 
  "", "", 4350., 725673., 142.453, 0.854, 4128., 0.81, 0.143, 7., 
  "people tested", "", "", "", "", 14053., "", "", "", 2759., 62.04, 
  5.094114*^6, 96.079, 33.6, 9.468, 5.694, 15524.995, 1.3, 137.973, 8.78, 
  6.4, 17.4, 83.841, 1.13, 80.28, 0.81}, {"CRI", "North America", 
  "Costa Rica", "2021-04-12", 222544., 0., 825.714, 3018., 0., 8.714, 
  43686.498, 0., 162.092, 592.448, 0., 1.711, 1.4, "", "", "", "", "", "", 
  "", "", 3169., 728842., 143.075, 0.622, 4205., 0.825, 0.143, 7., 
  "people tested", 586799., 354291., 232508., "", 13849., 11.52, 6.95, 4.56, 
  2719., 62.04, 5.094114*^6, 96.079, 33.6, 9.468, 5.694, 15524.995, 1.3, 
  137.973, 8.78, 6.4, 17.4, 83.841, 1.13, 80.28, 0.81}, 
 {"CRI", "North America", "Costa Rica", "2021-04-13", 225343., 2799., 
  785.286, 3044., 26., 6.286, 44235.955, 549.458, 154.156, 597.552, 5.104, 
  1.234, 1.43, "", "", "", "", "", "", "", "", 3440., 732282., 143.751, 
  0.675, 4272., 0.839, 0.148, 6.8, "people tested", "", "", "", "", 13972., 
  "", "", "", 2743., 62.04, 5.094114*^6, 96.079, 33.6, 9.468, 5.694, 
  15524.995, 1.3, 137.973, 8.78, 6.4, 17.4, 83.841, 1.13, 80.28, 0.81}, 
 {"CRI", "North America", "Costa Rica", "2021-04-14", 225343., 0., 785.286, 
  3044., 0., 6.286, 44235.955, 0., 154.156, 597.552, 0., 1.234, 1.43, "", "", 
  "", "", "", "", "", "", 4371., 736653., 144.609, 0.858, 4290., 0.842, 0.15, 
  6.7, "people tested", "", "", "", "", 14298., "", "", "", 2807., 62.04, 
  5.094114*^6, 96.079, 33.6, 9.468, 5.694, 15524.995, 1.3, 137.973, 8.78, 
  6.4, 17.4, 83.841, 1.13, 80.28, 0.81}, {"CRI", "North America", 
  "Costa Rica", "2021-04-15", 227533., 2190., 1098.143, 3065., 21., 9.286, 
  44665.863, 429.908, 215.571, 601.675, 4.122, 1.823, 1.43, "", "", "", "", 
  "", "", "", "", 4010., 740663., 145.396, 0.787, 4270., 0.838, 0.156, 6.4, 
  "people tested", "", "", "", "", 14625., "", "", "", 2871., 62.04, 
  5.094114*^6, 96.079, 33.6, 9.468, 5.694, 15524.995, 1.3, 137.973, 8.78, 
  6.4, 17.4, 83.841, 1.13, 80.28, 0.81}, {"CRI", "North America", 
  "Costa Rica", "2021-04-16", 228577., 1044., 861.857, 3071., 6., 7.571, 
  44870.806, 204.942, 169.187, 602.853, 1.178, 1.486, 1.41, "", "", "", "", 
  "", "", "", "", 4976., 745639., 146.373, 0.977, 4322., 0.848, 0.159, 6.3, 
  "people tested", "", "", "", "", 14952., "", "", "", 2935., 62.04, 
  5.094114*^6, 96.079, 33.6, 9.468, 5.694, 15524.995, 1.3, 137.973, 8.78, 
  6.4, 17.4, 83.841, 1.13, 80.28, 0.81}, {"CRI", "North America", 
  "Costa Rica", "2021-04-17", 228577., 0., 861.857, 3071., 0., 7.571, 
  44870.806, 0., 169.187, 602.853, 0., 1.486, 1.41, "", "", "", "", "", "", 
  "", "", 5994., 751633., 147.549, 1.177, 4330., 0.85, 0.163, 6.1, 
  "people tested", "", "", "", "", 15279., "", "", "", 2999., 62.04, 
  5.094114*^6, 96.079, 33.6, 9.468, 5.694, 15524.995, 1.3, 137.973, 8.78, 
  6.4, 17.4, 83.841, 1.13, 80.28, 0.81}, {"CRI", "North America", 
  "Costa Rica", "2021-04-18", 228577., 0., 861.857, 3071., 0., 7.571, 
  44870.806, 0., 169.187, 602.853, 0., 1.486, 1.41, "", "", "", "", "", "", 
  "", "", 4525., 756158., 148.438, 0.888, 4355., 0.855, 0.167, 6., 
  "people tested", "", "", "", "", 15606., "", "", "", 3064., 62.04, 
  5.094114*^6, 96.079, 33.6, 9.468, 5.694, 15524.995, 1.3, 137.973, 8.78, 
  6.4, 17.4, 83.841, 1.13, 80.28, 0.81}, {"CRI", "North America", 
  "Costa Rica", "2021-04-19", 230837., 2260., 1184.714, 3099., 28., 11.571, 
  45314.455, 443.649, 232.565, 608.349, 5.497, 2.272, 1.41, "", "", "", "", 
  "", "", "", "", 2918., 759076., 149.01, 0.573, 4319., 0.848, 0.171, 5.8, 
  "people tested", 698327., 450593., 247734., "", 15933., 13.71, 8.85, 4.86, 
  3128., 62.04, 5.094114*^6, 96.079, 33.6, 9.468, 5.694, 15524.995, 1.3, 
  137.973, 8.78, 6.4, 17.4, 83.841, 1.13, 80.28, 0.81}, 
 {"CRI", "North America", "Costa Rica", "2021-04-20", 231967., 1130., 
  946.286, 3104., 5., 8.571, 45536.28, 221.825, 185.761, 609.331, 0.982, 
  1.683, 1.4, "", "", "", "", "", "", "", "", 4307., 763383., 149.856, 0.845, 
  4443., 0.872, 0.171, 5.8, "people tested", "", "", "", "", 16117., "", "", 
  "", 3164., 62.04, 5.094114*^6, 96.079, 33.6, 9.468, 5.694, 15524.995, 1.3, 
  137.973, 8.78, 6.4, 17.4, 83.841, 1.13, 80.28, 0.81}, 
 {"CRI", "North America", "Costa Rica", "2021-04-21", 233498., 1531., 1165., 
  3115., 11., 10.143, 45836.823, 300.543, 228.695, 611.49, 2.159, 1.991, 1.4, 
  "", "", "", "", "", "", "", "", 4902., 768285., 150.818, 0.962, 4519., 
  0.887, 0.182, 5.5, "people tested", "", "", "", "", 16301., "", "", "", 
  3200., 62.04, 5.094114*^6, 96.079, 33.6, 9.468, 5.694, 15524.995, 1.3, 
  137.973, 8.78, 6.4, 17.4, 83.841, 1.13, 80.28, 0.81}, 
 {"CRI", "North America", "Costa Rica", "2021-04-22", 235274., 1776., 
  1105.857, 3125., 10., 8.571, 46185.46, 348.638, 217.085, 613.453, 1.963, 
  1.683, 1.4, "", "", "", "", "", "", "", "", 6600., 774885., 152.114, 1.296, 
  4889., 0.96, 0.187, 5.3, "people tested", "", "", "", "", 16485., "", "", 
  "", 3236., 62.04, 5.094114*^6, 96.079, 33.6, 9.468, 5.694, 15524.995, 1.3, 
  137.973, 8.78, 6.4, 17.4, 83.841, 1.13, 80.28, 0.81}, 
 {"CRI", "North America", "Costa Rica", "2021-04-23", 236930., 1656., 
  1193.286, 3136., 11., 9.286, 46510.541, 325.081, 234.248, 615.612, 2.159, 
  1.823, 1.4, "", "", "", "", "", "", "", "", 2860., 777745., 152.675, 0.561, 
  4587., 0.9, 0.214, 4.7, "people tested", "", "", "", "", 16670., "", "", 
  "", 3272., 62.04, 5.094114*^6, 96.079, 33.6, 9.468, 5.694, 15524.995, 1.3, 
  137.973, 8.78, 6.4, 17.4, 83.841, 1.13, 80.28, 0.81}, 
 {"CRI", "North America", "Costa Rica", "2021-04-24", 238760., 1830., 
  1454.714, 3143., 7., 10.286, 46869.78, 359.238, 285.568, 616.987, 1.374, 
  2.019, 1.4, "", "", "", "", "", "", "", "", 6867., 784612., 154.023, 1.348, 
  4711., 0.925, 0.229, 4.4, "people tested", "", "", "", "", 16854., "", "", 
  "", 3309., 62.04, 5.094114*^6, 96.079, 33.6, 9.468, 5.694, 15524.995, 1.3, 
  137.973, 8.78, 6.4, 17.4, 83.841, 1.13, 80.28, 0.81}, 
 {"CRI", "North America", "Costa Rica", "2021-04-25", 238760., 0., 1454.714, 
  3143., 0., 10.286, 46869.78, 0., 285.568, 616.987, 0., 2.019, 1.38, "", "", 
  "", "", "", "", "", "", 4941., 789553., 154.993, 0.97, 4771., 0.937, 0.244, 
  4.1, "people tested", "", "", "", "", 17038., "", "", "", 3345., 62.04, 
  5.094114*^6, 96.079, 33.6, 9.468, 5.694, 15524.995, 1.3, 137.973, 8.78, 
  6.4, 17.4, 83.841, 1.13, 80.28, 0.81}, {"CRI", "North America", 
  "Costa Rica", "2021-04-26", 241240., 2480., 1486.143, 3168., 25., 9.857, 
  47356.616, 486.836, 291.737, 621.894, 4.908, 1.935, 1.37, "", "", "", "", 
  "", "", "", "", 4390., 793943., 155.855, 0.862, 4981., 0.978, 0.252, 4., 
  "people tested", 818884., 538682., 280202., "", 17222., 16.08, 10.57, 5.5, 
  3381., 62.04, 5.094114*^6, 96.079, 33.6, 9.468, 5.694, 15524.995, 1.3, 
  137.973, 8.78, 6.4, 17.4, 83.841, 1.13, 80.28, 0.81}, 
 {"CRI", "North America", "Costa Rica", "2021-04-27", 243167., 1927., 1600., 
  3186., 18., 11.714, 47734.896, 378.28, 314.088, 625.428, 3.533, 2.3, 1.36, 
  "", "", "", "", "", "", "", "", 4526., 798469., 156.743, 0.888, 5012., 
  0.984, 0.27, 3.7, "people tested", "", "", "", "", 17443., "", "", "", 
  3424., 62.04, 5.094114*^6, 96.079, 33.6, 9.468, 5.694, 15524.995, 1.3, 
  137.973, 8.78, 6.4, 17.4, 83.841, 1.13, 80.28, 0.81}, 
 {"CRI", "North America", "Costa Rica", "2021-04-28", 245601., 2434., 1729., 
  3202., 16., 12.429, 48212.702, 477.806, 339.411, 628.569, 3.141, 2.44, 
  1.35, "", "", "", "", "", "", "", "", 6867., 805336., 158.091, 1.348, 
  5293., 1.039, 0.277, 3.6, "people tested", "", "", "", "", 17664., "", "", 
  "", 3468., 62.04, 5.094114*^6, 96.079, 33.6, 9.468, 5.694, 15524.995, 1.3, 
  137.973, 8.78, 6.4, 17.4, 83.841, 1.13, 80.28, 0.81}, 
 {"CRI", "North America", "Costa Rica", "2021-04-29", 248382., 2781., 
  1872.571, 3217., 15., 13.143, 48758.626, 545.924, 367.595, 631.513, 2.945, 
  2.58, 1.35, "", "", "", "", "", "", "", "", 7449., 812785., 159.554, 1.462, 
  5414., 1.063, 0.293, 3.4, "people tested", "", "", "", "", 17884., "", "", 
  "", 3511., 62.04, 5.094114*^6, 96.079, 33.6, 9.468, 5.694, 15524.995, 1.3, 
  137.973, 8.78, 6.4, 17.4, 83.841, 1.13, 80.28, 0.81}, 
 {"CRI", "North America", "Costa Rica", "2021-04-30", 250991., 2609., 
  2008.714, 3231., 14., 13.571, 49270.786, 512.16, 394.321, 634.261, 2.748, 
  2.664, 1.33, "", "", "", "", "", "", "", "", 8961., 821746., 161.313, 
  1.759, 6286., 1.234, 0.271, 3.7, "people tested", "", "", "", "", 18105., 
  "", "", "", 3554., 62.04, 5.094114*^6, 96.079, 33.6, 9.468, 5.694, 
  15524.995, 1.3, 137.973, 8.78, 6.4, 17.4, 83.841, 1.13, 80.28, 0.81}, 
 {"CRI", "North America", "Costa Rica", "2021-05-01", 250991., 0., 1747.286, 
  3231., 0., 12.571, 49270.786, 0., 343.001, 634.261, 0., 2.468, 1.32, "", 
  "", "", "", "", "", "", "", 9016., 830762., 163.083, 1.77, 6593., 1.294, 
  0.259, 3.9, "people tested", "", "", "", "", 18326., "", "", "", 3597., 
  62.04, 5.094114*^6, 96.079, 33.6, 9.468, 5.694, 15524.995, 1.3, 137.973, 
  8.78, 6.4, 17.4, 83.841, 1.13, 80.28, 0.81}, 
 {"CRI", "North America", "Costa Rica", "2021-05-02", 250991., 0., 1747.286, 
  3231., 0., 12.571, 49270.786, 0., 343.001, 634.261, 0., 2.468, 1.31, "", 
  "", "", "", "", "", "", "", 5749., 836511., 164.211, 1.129, 6708., 1.317, 
  0.265, 3.8, "people tested", "", "", "", "", 18546., "", "", "", 3641., 
  62.04, 5.094114*^6, 96.079, 33.6, 9.468, 5.694, 15524.995, 1.3, 137.973, 
  8.78, 6.4, 17.4, 83.841, 1.13, 80.28, 0.81}, 
 {"CRI", "North America", "Costa Rica", "2021-05-03", 256676., 5685., 
  2205.143, 3290., 59., 17.429, 50386.78, 1115.994, 432.881, 645.843, 11.582, 
  3.421, 1.31, "", "", "", "", "", "", "", "", 3758., 840269., 164.949, 
  0.738, 6618., 1.299, 0.281, 3.6, "people tested", 950252., 605099., 
  345153., "", 18767., 18.65, 11.88, 6.78, 3684., 62.04, 5.094114*^6, 96.079, 
  33.6, 9.468, 5.694, 15524.995, 1.3, 137.973, 8.78, 6.4, 17.4, 83.841, 1.13, 
  80.28, 0.81}, {"CRI", "North America", "Costa Rica", "2021-05-04", 257980., 
  1304., 2116.143, 3310., 20., 17.714, 50642.761, 255.982, 415.409, 649.77, 
  3.926, 3.477, 1.28, "", "", "", "", "", "", "", "", 4714., 844983., 
  165.874, 0.925, 6645., 1.304, 0.27, 3.7, "people tested", "", "", "", "", 
  19018., "", "", "", 3733., 56.48, 5.094114*^6, 96.079, 33.6, 9.468, 5.694, 
  15524.995, 1.3, 137.973, 8.78, 6.4, 17.4, 83.841, 1.13, 80.28, 0.81}, 
 {"CRI", "North America", "Costa Rica", "2021-05-05", 260535., 2555., 
  2133.429, 3326., 16., 17.714, 51144.321, 501.559, 418.803, 652.91, 3.141, 
  3.477, 1.27, "", "", "", "", "", "", "", "", 7210., 852193., 167.29, 1.415, 
  6694., 1.314, 0.269, 3.7, "people tested", "", "", "", "", 19269., "", "", 
  "", 3783., 56.48, 5.094114*^6, 96.079, 33.6, 9.468, 5.694, 15524.995, 1.3, 
  137.973, 8.78, 6.4, 17.4, 83.841, 1.13, 80.28, 0.81}, 
 {"CRI", "North America", "Costa Rica", "2021-05-06", 263094., 2559., 
  2101.714, 3341., 15., 17.714, 51646.665, 502.344, 412.577, 655.855, 2.945, 
  3.477, 1.26, "", "", "", "", "", "", "", "", 6295., 858488., 168.525, 
  1.236, 6529., 1.282, 0.271, 3.7, "people tested", "", "", "", "", 19521., 
  "", "", "", 3832., 56.48, 5.094114*^6, 96.079, 33.6, 9.468, 5.694, 
  15524.995, 1.3, 137.973, 8.78, 6.4, 17.4, 83.841, 1.13, 80.28, 0.81}, 
 {"CRI", "North America", "Costa Rica", "2021-05-07", 265486., 2392., 
  2070.714, 3365., 24., 19.143, 52116.227, 469.562, 406.492, 660.566, 4.711, 
  3.758, 1.25, "", "", "", "", "", "", "", "", 7276., 865764., 169.954, 
  1.428, 6288., 1.234, 0.276, 3.6, "people tested", "", "", "", "", 19772., 
  "", "", "", 3881., 56.48, 5.094114*^6, 96.079, 33.6, 9.468, 5.694, 
  15524.995, 1.3, 137.973, 8.78, 6.4, 17.4, 83.841, 1.13, 80.28, 0.81}, 
 {"CRI", "North America", "Costa Rica", "2021-05-08", 265486., 0., 2070.714, 
  3365., 0., 19.143, 52116.227, 0., 406.492, 660.566, 0., 3.758, 1.24, "", 
  "", "", "", "", "", "", "", 7934., 873698., 171.511, 1.557, 6134., 1.204, 
  0.281, 3.6, "people tested", "", "", "", "", 20023., "", "", "", 3931., 
  56.48, 5.094114*^6, 96.079, 33.6, 9.468, 5.694, 15524.995, 1.3, 137.973, 
  8.78, 6.4, 17.4, 83.841, 1.13, 80.28, 0.81}, 
 {"CRI", "North America", "Costa Rica", "2021-05-09", 265486., 0., 2070.714, 
  3365., 0., 19.143, 52116.227, 0., 406.492, 660.566, 0., 3.758, 1.23, "", 
  "", "", "", "", "", "", "", 7268., 880966., 172.938, 1.427, 6351., 1.247, 
  0.286, 3.5, "people tested", "", "", "", "", 20274., "", "", "", 3980., 
  56.48, 5.094114*^6, 96.079, 33.6, 9.468, 5.694, 15524.995, 1.3, 137.973, 
  8.78, 6.4, 17.4, 83.841, 1.13, 80.28, 0.81}, 
 {"CRI", "North America", "Costa Rica", "2021-05-10", 271478., 5992., 
  2114.571, 3430., 65., 20., 53292.486, 1176.26, 415.101, 673.326, 12.76, 
  3.926, 1.23, "", "", "", "", "", "", "", "", 6187., 887153., 174.153, 
  1.215, 6698., 1.315, 0.263, 3.8, "people tested", 1.093931*^6, 657301., 
  436630., "", 20526., 21.47, 12.9, 8.57, 4029., 56.48, 5.094114*^6, 96.079, 
  33.6, 9.468, 5.694, 15524.995, 1.3, 137.973, 8.78, 6.4, 17.4, 83.841, 1.13, 
  80.28, 0.81}, {"CRI", "North America", "Costa Rica", "2021-05-11", 273714., 
  2236., 2247.714, 3456., 26., 20.857, 53731.424, 438.938, 441.238, 678.43, 
  5.104, 4.094, 1.21, "", "", "", "", "", "", "", "", 5708., 892861., 
  175.273, 1.121, 6840., 1.343, 0.269, 3.7, "people tested", "", "", "", "", 
  20817., "", "", "", 4086., 56.48, 5.094114*^6, 96.079, 33.6, 9.468, 5.694, 
  15524.995, 1.3, 137.973, 8.78, 6.4, 17.4, 83.841, 1.13, 80.28, 0.81}, 
 {"CRI", "North America", "Costa Rica", "2021-05-12", 276887., 3173., 2336., 
  3482., 26., 22.286, 54354.3, 622.876, 458.568, 683.534, 5.104, 4.375, 1.2, 
  "", "", "", "", "", "", "", "", 7558., 900419., 176.757, 1.484, 6889., 
  1.352, 0.276, 3.6, "people tested", "", "", "", "", 21109., "", "", "", 
  4144., 56.48, 5.094114*^6, 96.079, 33.6, 9.468, 5.694, 15524.995, 1.3, 
  137.973, 8.78, 6.4, 17.4, 83.841, 1.13, 80.28, 0.81}, 
 {"CRI", "North America", "Costa Rica", "2021-05-13", 279926., 3039., 
  2404.571, 3514., 32., 24.714, 54950.871, 596.571, 472.029, 689.816, 6.282, 
  4.852, 1.19, "", "", "", "", "", "", "", "", 8121., 908540., 178.351, 
  1.594, 7150., 1.404, 0.273, 3.7, "people tested", "", "", "", "", 21400., 
  "", "", "", 4201., 56.48, 5.094114*^6, 96.079, 33.6, 9.468, 5.694, 
  15524.995, 1.3, 137.973, 8.78, 6.4, 17.4, 83.841, 1.13, 80.28, 0.81}, 
 {"CRI", "North America", "Costa Rica", "2021-05-14", 282741., 2815., 2465., 
  3547., 33., 26., 55503.469, 552.599, 483.892, 696.294, 6.478, 5.104, 1.17, 
  "", "", "", "", "", "", "", "", 8913., 917453., 180.101, 1.75, 7384., 1.45, 
  0.271, 3.7, "people tested", "", "", "", "", 21692., "", "", "", 4258., 
  56.48, 5.094114*^6, 96.079, 33.6, 9.468, 5.694, 15524.995, 1.3, 137.973, 
  8.78, 6.4, 17.4, 83.841, 1.13, 80.28, 0.81}, 
 {"CRI", "North America", "Costa Rica", "2021-05-15", 282741., 0., 2465., 
  3547., 0., 26., 55503.469, 0., 483.892, 696.294, 0., 5.104, 1.16, "", "", 
  "", "", "", "", "", "", 8197., 925650., 181.71, 1.609, 7422., 1.457, 0.285, 
  3.5, "people tested", "", "", "", "", 21984., "", "", "", 4316., 56.48, 
  5.094114*^6, 96.079, 33.6, 9.468, 5.694, 15524.995, 1.3, 137.973, 8.78, 
  6.4, 17.4, 83.841, 1.13, 80.28, 0.81}, {"CRI", "North America", 
  "Costa Rica", "2021-05-16", 282741., 0., 2465., 3547., 0., 26., 55503.469, 
  0., 483.892, 696.294, 0., 5.104, 1.15, "", "", "", "", "", "", "", "", 
  6637., 932287., 183.013, 1.303, 7332., 1.439, 0.275, 3.6, "people tested", 
  "", "", "", "", 22275., "", "", "", 4373., 56.48, 5.094114*^6, 96.079, 
  33.6, 9.468, 5.694, 15524.995, 1.3, 137.973, 8.78, 6.4, 17.4, 83.841, 1.13, 
  80.28, 0.81}, {"CRI", "North America", "Costa Rica", "2021-05-17", 288626., 
  5885., 2449.714, 3625., 78., 27.857, 56658.724, 1155.255, 480.891, 711.606, 
  15.312, 5.468, 1.13, "", "", "", "", "", "", "", "", 4451., 936738., 
  183.886, 0.874, 7084., 1.391, 0.282, 3.5, "people tested", 1.2519*^6, 
  721882., 530018., "", 22567., 24.58, 14.17, 10.4, 4430., 56.48, 
  5.094114*^6, 96.079, 33.6, 9.468, 5.694, 15524.995, 1.3, 137.973, 8.78, 
  6.4, 17.4, 83.841, 1.13, 80.28, 0.81}, {"CRI", "North America", 
  "Costa Rica", "2021-05-18", 290920., 2294., 2458., 3673., 48., 31., 
  57109.048, 450.324, 482.518, 721.028, 9.423, 6.085, 1.12, "", "", "", "", 
  "", "", "", "", 4800., 941538., 184.829, 0.942, 6954., 1.365, 0.289, 3.5, 
  "people tested", "", "", "", "", 23545., "", "", "", 4622., 56.48, 
  5.094114*^6, 96.079, 33.6, 9.468, 5.694, 15524.995, 1.3, 137.973, 8.78, 
  6.4, 17.4, 83.841, 1.13, 80.28, 0.81}, {"CRI", "North America", 
  "Costa Rica", "2021-05-19", 293820., 2900., 2419., 3696., 23., 30.571, 
  57678.332, 569.284, 474.862, 725.543, 4.515, 6.001, 1.11, "", "", "", "", 
  "", "", "", "", 7310., 948848., 186.264, 1.435, 6918., 1.358, 0.286, 3.5, 
  "people tested", "", "", "", "", 24523., "", "", "", 4814., 56.48, 
  5.094114*^6, 96.079, 33.6, 9.468, 5.694, 15524.995, 1.3, 137.973, 8.78, 
  6.4, 17.4, 83.841, 1.13, 80.28, 0.81}, {"CRI", "North America", 
  "Costa Rica", "2021-05-20", 296632., 2812., 2386.571, 3736., 40., 31.714, 
  58230.342, 552.01, 468.496, 733.395, 7.852, 6.226, 1.1, "", "", "", "", "", 
  "", "", "", 6811., 955659., 187.601, 1.337, 6731., 1.321, 0.289, 3.5, 
  "people tested", "", "", "", "", 25502., "", "", "", 5006., 56.48, 
  5.094114*^6, 96.079, 33.6, 9.468, 5.694, 15524.995, 1.3, 137.973, 8.78, 
  6.4, 17.4, 83.841, 1.13, 80.28, 0.81}, {"CRI", "North America", 
  "Costa Rica", "2021-05-21", 299219., 2587., 2354., 3765., 29., 31.143, 
  58738.183, 507.841, 462.102, 739.088, 5.693, 6.113, 1.09, "", "", "", "", 
  "", "", "", "", 7124., 962783., 188.999, 1.398, 6476., 1.271, 0.297, 3.4, 
  "people tested", "", "", "", "", 26480., "", "", "", 5198., 56.48, 
  5.094114*^6, 96.079, 33.6, 9.468, 5.694, 15524.995, 1.3, 137.973, 8.78, 
  6.4, 17.4, 83.841, 1.13, 80.28, 0.81}, {"CRI", "North America", 
  "Costa Rica", "2021-05-22", 299219., 0., 2354., 3765., 0., 31.143, 
  58738.183, 0., 462.102, 739.088, 0., 6.113, 1.08, "", "", "", "", "", "", 
  "", "", 8861., 971644., 190.739, 1.739, 6571., 1.29, 0.284, 3.5, 
  "people tested", "", "", "", "", 27458., "", "", "", 5390., 56.48, 
  5.094114*^6, 96.079, 33.6, 9.468, 5.694, 15524.995, 1.3, 137.973, 8.78, 
  6.4, 17.4, 83.841, 1.13, 80.28, 0.81}, {"CRI", "North America", 
  "Costa Rica", "2021-05-23", 299219., 0., 2354., 3765., 0., 31.143, 
  58738.183, 0., 462.102, 739.088, 0., 6.113, 1.07, "", "", "", "", "", "", 
  "", "", 5614., 977258., 191.841, 1.102, 6424., 1.261, 0.29, 3.4, 
  "people tested", "", "", "", "", 28436., "", "", "", 5582., 59.26, 
  5.094114*^6, 96.079, 33.6, 9.468, 5.694, 15524.995, 1.3, 137.973, 8.78, 
  6.4, 17.4, 83.841, 1.13, 80.28, 0.81}, {"CRI", "North America", 
  "Costa Rica", "2021-05-24", 304529., 5310., 2271.857, 3849., 84., 32., 
  59780.562, 1042.379, 445.977, 755.578, 16.49, 6.282, 1.06, "", "", "", "", 
  "", "", "", "", 3559., 980817., 192.539, 0.699, 6297., 1.236, 0.292, 3.4, 
  "people tested", 1.457802*^6, 867517., 590285., "", 29415., 28.62, 17.03, 
  11.59, 5774., 66.67, 5.094114*^6, 96.079, 33.6, 9.468, 5.694, 15524.995, 
  1.3, 137.973, 8.78, 6.4, 17.4, 83.841, 1.13, 80.28, 0.81}, 
 {"CRI", "North America", "Costa Rica", "2021-05-25", 306899., 2370., 
  2282.714, 3877., 28., 29.143, 60245.805, 465.243, 448.108, 761.074, 5.497, 
  5.721, 1.05, "", "", "", "", "", "", "", "", 5942., 986759., 193.706, 
  1.166, 6460., 1.268, 0.285, 3.5, "people tested", "", "", "", "", 28800., 
  "", "", "", 5654., 66.67, 5.094114*^6, 96.079, 33.6, 9.468, 5.694, 
  15524.995, 1.3, 137.973, 8.78, 6.4, 17.4, 83.841, 1.13, 80.28, 0.81}, 
 {"CRI", "North America", "Costa Rica", "2021-05-26", 309486., 2587., 2238., 
  3908., 31., 30.286, 60753.646, 507.841, 439.331, 767.16, 6.085, 5.945, 
  1.04, "", "", "", "", "", "", "", "", 7208., 993967., 195.121, 1.415, 
  6446., 1.265, 0.279, 3.6, "people tested", "", "", "", "", 28185., "", "", 
  "", 5533., 66.67, 5.094114*^6, 96.079, 33.6, 9.468, 5.694, 15524.995, 1.3, 
  137.973, 8.78, 6.4, 17.4, 83.841, 1.13, 80.28, 0.81}, 
 {"CRI", "North America", "Costa Rica", "2021-05-27", 311922., 2436., 
  2184.286, 3929., 21., 27.571, 61231.845, 478.199, 428.786, 771.282, 4.122, 
  5.412, 1.04, "", "", "", "", "", "", "", "", 9121., 1.003088*^6, 196.911, 
  1.79, 6776., 1.33, 0.258, 3.9, "people tested", "", "", "", "", 27570., "", 
  "", "", 5412., 66.67, 5.094114*^6, 96.079, 33.6, 9.468, 5.694, 15524.995, 
  1.3, 137.973, 8.78, 6.4, 17.4, 83.841, 1.13, 80.28, 0.81}, 
 {"CRI", "North America", "Costa Rica", "2021-05-28", 314102., 2180., 
  2126.143, 3962., 33., 28.143, 61659.79, 427.945, 417.372, 777.76, 6.478, 
  5.525, 1.03, "", "", "", "", "", "", "", "", 6907., 1.009995*^6, 198.267, 
  1.356, 6745., 1.324, 0.251, 4., "people tested", "", "", "", "", 26955., 
  "", "", "", 5291., 66.67, 5.094114*^6, 96.079, 33.6, 9.468, 5.694, 
  15524.995, 1.3, 137.973, 8.78, 6.4, 17.4, 83.841, 1.13, 80.28, 0.81}, 
 {"CRI", "North America", "Costa Rica", "2021-05-29", 314102., 0., 2126.143, 
  3962., 0., 28.143, 61659.79, 0., 417.372, 777.76, 0., 5.525, 1.03, "", "", 
  "", "", "", "", "", "", 6856., 1.016851*^6, 199.613, 1.346, 6458., 1.268, 
  0.261, 3.8, "people tested", "", "", "", "", 26340., "", "", "", 5171., 
  66.67, 5.094114*^6, 96.079, 33.6, 9.468, 5.694, 15524.995, 1.3, 137.973, 
  8.78, 6.4, 17.4, 83.841, 1.13, 80.28, 0.81}, 
 {"CRI", "North America", "Costa Rica", "2021-05-30", 314102., 0., 2126.143, 
  3962., 0., 28.143, 61659.79, 0., 417.372, 777.76, 0., 5.525, 1.02, "", "", 
  "", "", "", "", "", "", 3453., 1.020304*^6, 200.291, 0.678, 6149., 1.207, 
  0.267, 3.7, "people tested", "", "", "", "", 25725., "", "", "", 5050., 
  66.67, 5.094114*^6, 96.079, 33.6, 9.468, 5.694, 15524.995, 1.3, 137.973, 
  8.78, 6.4, 17.4, 83.841, 1.13, 80.28, 0.81}, 
 {"CRI", "North America", "Costa Rica", "2021-05-31", 318986., 4884., 
  2065.286, 4041., 79., 27.429, 62618.544, 958.754, 405.426, 793.268, 15.508, 
  5.384, 1.02, "", "", "", "", "", "", "", "", 3182., 1.023486*^6, 200.915, 
  0.625, 6096., 1.197, 0.269, 3.7, "people tested", "", "", "", "", 25110., 
  "", "", "", 4929., 66.67, 5.094114*^6, 96.079, 33.6, 9.468, 5.694, 
  15524.995, 1.3, 137.973, 8.78, 6.4, 17.4, 83.841, 1.13, 80.28, 0.81}, 
 {"CRI", "North America", "Costa Rica", "2021-06-01", 321279., 2293., 
  2054.286, 4074., 33., 28.143, 63068.671, 450.127, 403.267, 799.747, 6.478, 
  5.525, 1.02, "", "", "", "", "", "", "", "", 7449., 1.030935*^6, 202.378, 
  1.462, 6311., 1.239, 0.261, 3.8, "people tested", 1.658685*^6, 1.012339*^6, 
  646346., "", 25110., 32.56, 19.87, 12.69, 4929., 66.67, 5.094114*^6, 
  96.079, 33.6, 9.468, 5.694, 15524.995, 1.3, 137.973, 8.78, 6.4, 17.4, 
  83.841, 1.13, 80.28, 0.81}, {"CRI", "North America", "Costa Rica", 
  "2021-06-02", 323598., 2319., 2016., 4098., 24., 27.143, 63523.902, 
  455.231, 395.751, 804.458, 4.711, 5.328, 1.02, "", "", "", "", "", "", "", 
  "", 9922., 1.040857*^6, 204.325, 1.948, 6699., 1.315, 0.24, 4.2, 
  "people tested", "", "", "", "", "", "", "", "", "", 66.67, 5.094114*^6, 
  96.079, 33.6, 9.468, 5.694, 15524.995, 1.3, 137.973, 8.78, 6.4, 17.4, 
  83.841, 1.13, 80.28, 0.81}, {"CRI", "North America", "Costa Rica", 
  "2021-06-03", 325779., 2181., 1979.571, 4124., 26., 27.857, 63952.043, 
  428.141, 388.6, 809.562, 5.104, 5.468, 1.01, "", "", "", "", "", "", "", 
  "", 8806., 1.049663*^6, 206.054, 1.729, 6654., 1.306, 0.238, 4.2, 
  "people tested", "", "", "", "", "", "", "", "", "", 66.67, 5.094114*^6, 
  96.079, 33.6, 9.468, 5.694, 15524.995, 1.3, 137.973, 8.78, 6.4, 17.4, 
  83.841, 1.13, 80.28, 0.81}, {"CRI", "North America", "Costa Rica", 
  "2021-06-04", 327979., 2200., 1982.429, 4153., 29., 27.286, 64383.914, 
  431.871, 389.161, 815.255, 5.693, 5.356, 1.01, "", "", "", "", "", "", "", 
  "", 5829., 1.055492*^6, 207.198, 1.144, 6500., 1.276, 0.244, 4.1, 
  "people tested", "", "", "", "", "", "", "", "", "", 66.67, 5.094114*^6, 
  96.079, 33.6, 9.468, 5.694, 15524.995, 1.3, 137.973, 8.78, 6.4, 17.4, 
  83.841, 1.13, 80.28, 0.81}, {"CRI", "North America", "Costa Rica", 
  "2021-06-05", 327979., 0., 1982.429, 4153., 0., 27.286, 64383.914, 0., 
  389.161, 815.255, 0., 5.356, 1.01, "", "", "", "", "", "", "", "", 7661., 
  1.063153*^6, 208.702, 1.504, 6615., 1.299, 0.231, 4.3, "people tested", "", 
  "", "", "", "", "", "", "", "", 66.67, 5.094114*^6, 96.079, 33.6, 9.468, 
  5.694, 15524.995, 1.3, 137.973, 8.78, 6.4, 17.4, 83.841, 1.13, 80.28, 
  0.81}, {"CRI", "North America", "Costa Rica", "2021-06-06", 327979., 0., 
  1982.429, 4153., 0., 27.286, 64383.914, 0., 389.161, 815.255, 0., 5.356, 
  1.01, "", "", "", "", "", "", "", "", "", "", "", "", "", "", "", "", "", 
  "", "", "", "", "", "", "", "", "", 66.67, 5.094114*^6, 96.079, 33.6, 
  9.468, 5.694, 15524.995, 1.3, 137.973, 8.78, 6.4, 17.4, 83.841, 1.13, 
  80.28, 0.81}, {"CRI", "North America", "Costa Rica", "2021-06-07", 331920., 
  3941., 1847.714, 4228., 75., 26.714, 65157.552, 773.638, 362.716, 829.977, 
  14.723, 5.244, "", "", "", "", "", "", "", "", "", "", "", "", "", "", "", 
  "", "", "", "", "", "", "", "", "", "", "", "", 66.67, 5.094114*^6, 96.079, 
  33.6, 9.468, 5.694, 15524.995, 1.3, 137.973, 8.78, 6.4, 17.4, 83.841, 1.13, 
  80.28, 0.81}, {"CIV", "Africa", "Cote d'Ivoire", "2020-03-11", 1., 1., "", 
  "", "", "", 0.038, 0.038, "", "", "", "", "", "", "", "", "", "", "", "", 
  "", "", "", "", "", "", "", "", "", "", "", "", "", "", "", "", "", "", "", 
  0., 2.6378275*^7, 76.399, 18.7, 2.933, 1.582, 3601.006, 28.2, 303.74, 2.42, 
  "", "", 19.351, "", 57.78, 0.538}, {"CIV", "Africa", "Cote d'Ivoire", 
  "2020-03-12", 1., 0., "", "", "", "", 0.038, 0., "", "", "", "", "", "", 
  "", "", "", "", "", "", "", "", "", "", "", "", "", "", "", "", "", "", "", 
  "", "", "", "", "", "", 11.11, 2.6378275*^7, 76.399, 18.7, 2.933, 1.582, 
  3601.006, 28.2, 303.74, 2.42, "", "", 19.351, "", 57.78, 0.538}, 
 {"CIV", "Africa", "Cote d'Ivoire", "2020-03-13", 1., 0., "", "", "", "", 
  0.038, 0., "", "", "", "", "", "", "", "", "", "", "", "", "", "", "", "", 
  "", "", "", "", "", "", "", "", "", "", "", "", "", "", "", 11.11, 
  2.6378275*^7, 76.399, 18.7, 2.933, 1.582, 3601.006, 28.2, 303.74, 2.42, "", 
  "", 19.351, "", 57.78, 0.538}, {"CIV", "Africa", "Cote d'Ivoire", 
  "2020-03-14", 1., 0., "", "", "", "", 0.038, 0., "", "", "", "", "", "", 
  "", "", "", "", "", "", "", "", "", "", "", "", "", "", "", "", "", "", "", 
  "", "", "", "", "", "", 11.11, 2.6378275*^7, 76.399, 18.7, 2.933, 1.582, 
  3601.006, 28.2, 303.74, 2.42, "", "", 19.351, "", 57.78, 0.538}, 
 {"CIV", "Africa", "Cote d'Ivoire", "2020-03-15", 1., 0., "", "", "", "", 
  0.038, 0., "", "", "", "", "", "", "", "", "", "", "", "", "", "", "", "", 
  "", "", "", "", "", "", "", "", "", "", "", "", "", "", "", 11.11, 
  2.6378275*^7, 76.399, 18.7, 2.933, 1.582, 3601.006, 28.2, 303.74, 2.42, "", 
  "", 19.351, "", 57.78, 0.538}, {"CIV", "Africa", "Cote d'Ivoire", 
  "2020-03-16", 1., 0., 0.143, "", "", 0., 0.038, 0., 0.005, "", "", 0., "", 
  "", "", "", "", "", "", "", "", "", "", "", "", "", "", "", "", "", "", "", 
  "", "", "", "", "", "", "", 30.56, 2.6378275*^7, 76.399, 18.7, 2.933, 
  1.582, 3601.006, 28.2, 303.74, 2.42, "", "", 19.351, "", 57.78, 0.538}, 
 {"CIV", "Africa", "Cote d'Ivoire", "2020-03-17", 5., 4., 0.714, "", "", 0., 
  0.19, 0.152, 0.027, "", "", 0., "", "", "", "", "", "", "", "", "", "", "", 
  "", "", "", "", "", "", "", "", "", "", "", "", "", "", "", "", 30.56, 
  2.6378275*^7, 76.399, 18.7, 2.933, 1.582, 3601.006, 28.2, 303.74, 2.42, "", 
  "", 19.351, "", 57.78, 0.538}, {"CIV", "Africa", "Cote d'Ivoire", 
  "2020-03-18", 6., 1., 0.714, "", "", 0., 0.227, 0.038, 0.027, "", "", 0., 
  "", "", "", "", "", "", "", "", "", "", "", "", "", "", "", "", "", "", "", 
  "", "", "", "", "", "", "", "", 30.56, 2.6378275*^7, 76.399, 18.7, 2.933, 
  1.582, 3601.006, 28.2, 303.74, 2.42, "", "", 19.351, "", 57.78, 0.538}, 
 {"CIV", "Africa", "Cote d'Ivoire", "2020-03-19", 9., 3., 1.143, "", "", 0., 
  0.341, 0.114, 0.043, "", "", 0., "", "", "", "", "", "", "", "", "", "", 
  "", "", "", "", "", "", "", "", "", "", "", "", "", "", "", "", "", 57.41, 
  2.6378275*^7, 76.399, 18.7, 2.933, 1.582, 3601.006, 28.2, 303.74, 2.42, "", 
  "", 19.351, "", 57.78, 0.538}, {"CIV", "Africa", "Cote d'Ivoire", 
  "2020-03-20", 9., 0., 1.143, "", "", 0., 0.341, 0., 0.043, "", "", 0., "", 
  "", "", "", "", "", "", "", "", "", "", "", "", "", "", "", "", "", "", "", 
  "", "", "", "", "", "", "", 57.41, 2.6378275*^7, 76.399, 18.7, 2.933, 
  1.582, 3601.006, 28.2, 303.74, 2.42, "", "", 19.351, "", 57.78, 0.538}, 
 {"CIV", "Africa", "Cote d'Ivoire", "2020-03-21", 14., 5., 1.857, "", "", 0., 
  0.531, 0.19, 0.07, "", "", 0., "", "", "", "", "", "", "", "", "", "", "", 
  "", "", "", "", "", "", "", "", "", "", "", "", "", "", "", "", 57.41, 
  2.6378275*^7, 76.399, 18.7, 2.933, 1.582, 3601.006, 28.2, 303.74, 2.42, "", 
  "", 19.351, "", 57.78, 0.538}, {"CIV", "Africa", "Cote d'Ivoire", 
  "2020-03-22", 14., 0., 1.857, "", "", 0., 0.531, 0., 0.07, "", "", 0., "", 
  "", "", "", "", "", "", "", "", "", "", "", "", "", "", "", "", "", "", "", 
  "", "", "", "", "", "", "", 60.19, 2.6378275*^7, 76.399, 18.7, 2.933, 
  1.582, 3601.006, 28.2, 303.74, 2.42, "", "", 19.351, "", 57.78, 0.538}, 
 {"CIV", "Africa", "Cote d'Ivoire", "2020-03-23", 25., 11., 3.429, "", "", 
  0., 0.948, 0.417, 0.13, "", "", 0., "", "", "", "", "", "", "", "", "", "", 
  "", "", "", "", "", "", "", "", "", "", "", "", "", "", "", "", "", 63.89, 
  2.6378275*^7, 76.399, 18.7, 2.933, 1.582, 3601.006, 28.2, 303.74, 2.42, "", 
  "", 19.351, "", 57.78, 0.538}, {"CIV", "Africa", "Cote d'Ivoire", 
  "2020-03-24", 73., 48., 9.714, "", "", 0., 2.767, 1.82, 0.368, "", "", 0., 
  "", "", "", "", "", "", "", "", "", "", "", "", "", "", "", "", "", "", "", 
  "", "", "", "", "", "", "", "", 80.56, 2.6378275*^7, 76.399, 18.7, 2.933, 
  1.582, 3601.006, 28.2, 303.74, 2.42, "", "", 19.351, "", 57.78, 0.538}, 
 {"CIV", "Africa", "Cote d'Ivoire", "2020-03-25", 80., 7., 10.571, "", "", 
  0., 3.033, 0.265, 0.401, "", "", 0., "", "", "", "", "", "", "", "", "", 
  "", "", "", "", "", "", "", "", "", "", "", "", "", "", "", "", "", "", 
  80.56, 2.6378275*^7, 76.399, 18.7, 2.933, 1.582, 3601.006, 28.2, 303.74, 
  2.42, "", "", 19.351, "", 57.78, 0.538}, {"CIV", "Africa", "Cote d'Ivoire", 
  "2020-03-26", 96., 16., 12.429, "", "", 0., 3.639, 0.607, 0.471, "", "", 
  0., "", "", "", "", "", "", "", "", "", "", "", "", "", "", "", "", "", "", 
  "", "", "", "", "", "", "", "", "", 80.56, 2.6378275*^7, 76.399, 18.7, 
  2.933, 1.582, 3601.006, 28.2, 303.74, 2.42, "", "", 19.351, "", 57.78, 
  0.538}, {"CIV", "Africa", "Cote d'Ivoire", "2020-03-27", 101., 5., 13.143, 
  "", "", 0., 3.829, 0.19, 0.498, "", "", 0., "", "", "", "", "", "", "", "", 
  "", "", "", "", "", "", "", "", "", "", "", "", "", "", "", "", "", "", "", 
  80.56, 2.6378275*^7, 76.399, 18.7, 2.933, 1.582, 3601.006, 28.2, 303.74, 
  2.42, "", "", 19.351, "", 57.78, 0.538}, {"CIV", "Africa", "Cote d'Ivoire", 
  "2020-03-28", 101., 0., 12.429, "", "", 0., 3.829, 0., 0.471, "", "", 0., 
  1.4, "", "", "", "", "", "", "", "", "", "", "", "", "", "", "", "", "", 
  "", "", "", "", "", "", "", "", "", 80.56, 2.6378275*^7, 76.399, 18.7, 
  2.933, 1.582, 3601.006, 28.2, 303.74, 2.42, "", "", 19.351, "", 57.78, 
  0.538}, {"CIV", "Africa", "Cote d'Ivoire", "2020-03-29", 165., 64., 21.571, 
  1., 1., 0.143, 6.255, 2.426, 0.818, 0.038, 0.038, 0.005, 1.41, "", "", "", 
  "", "", "", "", "", "", "", "", "", "", "", "", "", "", "", "", "", "", "", 
  "", "", "", "", 80.56, 2.6378275*^7, 76.399, 18.7, 2.933, 1.582, 3601.006, 
  28.2, 303.74, 2.42, "", "", 19.351, "", 57.78, 0.538}, 
 {"CIV", "Africa", "Cote d'Ivoire", "2020-03-30", 168., 3., 20.429, 1., 0., 
  0.143, 6.369, 0.114, 0.774, 0.038, 0., 0.005, 1.39, "", "", "", "", "", "", 
  "", "", "", "", "", "", "", "", "", "", "", "", "", "", "", "", "", "", "", 
  "", 80.56, 2.6378275*^7, 76.399, 18.7, 2.933, 1.582, 3601.006, 28.2, 
  303.74, 2.42, "", "", 19.351, "", 57.78, 0.538}, 
 {"CIV", "Africa", "Cote d'Ivoire", "2020-03-31", 179., 11., 15.143, 1., 0., 
  0.143, 6.786, 0.417, 0.574, 0.038, 0., 0.005, 1.38, "", "", "", "", "", "", 
  "", "", "", "", "", "", "", "", "", "", "", "", "", "", "", "", "", "", "", 
  "", 80.56, 2.6378275*^7, 76.399, 18.7, 2.933, 1.582, 3601.006, 28.2, 
  303.74, 2.42, "", "", 19.351, "", 57.78, 0.538}, 
 {"CIV", "Africa", "Cote d'Ivoire", "2020-04-01", 190., 11., 15.714, 1., 0., 
  0.143, 7.203, 0.417, 0.596, 0.038, 0., 0.005, 1.38, "", "", "", "", "", "", 
  "", "", "", "", "", "", "", "", "", "", "", "", "", "", "", "", "", "", "", 
  "", 80.56, 2.6378275*^7, 76.399, 18.7, 2.933, 1.582, 3601.006, 28.2, 
  303.74, 2.42, "", "", 19.351, "", 57.78, 0.538}, 
 {"CIV", "Africa", "Cote d'Ivoire", "2020-04-02", 194., 4., 14., 1., 0., 
  0.143, 7.355, 0.152, 0.531, 0.038, 0., 0.005, 1.38, "", "", "", "", "", "", 
  "", "", "", "", "", "", "", "", "", "", "", "", "", "", "", "", "", "", "", 
  "", 80.56, 2.6378275*^7, 76.399, 18.7, 2.933, 1.582, 3601.006, 28.2, 
  303.74, 2.42, "", "", 19.351, "", 57.78, 0.538}, 
 {"CIV", "Africa", "Cote d'Ivoire", "2020-04-03", 218., 24., 16.714, 1., 0., 
  0.143, 8.264, 0.91, 0.634, 0.038, 0., 0.005, 1.38, "", "", "", "", "", "", 
  "", "", "", "", "", "", "", "", "", "", "", "", "", "", "", "", "", "", "", 
  "", 80.56, 2.6378275*^7, 76.399, 18.7, 2.933, 1.582, 3601.006, 28.2, 
  303.74, 2.42, "", "", 19.351, "", 57.78, 0.538}, 
 {"CIV", "Africa", "Cote d'Ivoire", "2020-04-04", 245., 27., 20.571, 1., 0., 
  0.143, 9.288, 1.024, 0.78, 0.038, 0., 0.005, 1.39, "", "", "", "", "", "", 
  "", "", "", "", "", "", "", "", "", "", "", "", "", "", "", "", "", "", "", 
  "", 80.56, 2.6378275*^7, 76.399, 18.7, 2.933, 1.582, 3601.006, 28.2, 
  303.74, 2.42, "", "", 19.351, "", 57.78, 0.538}, 
 {"CIV", "Africa", "Cote d'Ivoire", "2020-04-05", 261., 16., 13.714, 3., 2., 
  0.286, 9.895, 0.607, 0.52, 0.114, 0.076, 0.011, 1.4, "", "", "", "", "", 
  "", "", "", "", "", "", "", "", "", "", "", "", "", "", "", "", "", "", "", 
  "", "", 80.56, 2.6378275*^7, 76.399, 18.7, 2.933, 1.582, 3601.006, 28.2, 
  303.74, 2.42, "", "", 19.351, "", 57.78, 0.538}, 
 {"CIV", "Africa", "Cote d'Ivoire", "2020-04-06", 323., 62., 22.143, 3., 0., 
  0.286, 12.245, 2.35, 0.839, 0.114, 0., 0.011, 1.41, "", "", "", "", "", "", 
  "", "", "", "", "", "", "", "", "", "", "", "", "", "", "", "", "", "", "", 
  "", 80.56, 2.6378275*^7, 76.399, 18.7, 2.933, 1.582, 3601.006, 28.2, 
  303.74, 2.42, "", "", 19.351, "", 57.78, 0.538}, 
 {"CIV", "Africa", "Cote d'Ivoire", "2020-04-07", 349., 26., 24.286, 3., 0., 
  0.286, 13.231, 0.986, 0.921, 0.114, 0., 0.011, 1.4, "", "", "", "", "", "", 
  "", "", "", "", "", "", "", "", "", "", "", "", "", "", "", "", "", "", "", 
  "", 80.56, 2.6378275*^7, 76.399, 18.7, 2.933, 1.582, 3601.006, 28.2, 
  303.74, 2.42, "", "", 19.351, "", 57.78, 0.538}, 
 {"CIV", "Africa", "Cote d'Ivoire", "2020-04-08", 384., 35., 27.714, 3., 0., 
  0.286, 14.557, 1.327, 1.051, 0.114, 0., 0.011, 1.39, "", "", "", "", "", 
  "", "", "", "", "", "", "", "", "", "", "", "", "", "", "", "", "", "", "", 
  "", "", 80.56, 2.6378275*^7, 76.399, 18.7, 2.933, 1.582, 3601.006, 28.2, 
  303.74, 2.42, "", "", 19.351, "", 57.78, 0.538}, 
 {"CIV", "Africa", "Cote d'Ivoire", "2020-04-09", 444., 60., 35.714, 3., 0., 
  0.286, 16.832, 2.275, 1.354, 0.114, 0., 0.011, 1.38, "", "", "", "", "", 
  "", "", "", "", "", "", "", "", "", "", "", "", "", "", "", "", "", "", "", 
  "", "", 80.56, 2.6378275*^7, 76.399, 18.7, 2.933, 1.582, 3601.006, 28.2, 
  303.74, 2.42, "", "", 19.351, "", 57.78, 0.538}, 
 {"CIV", "Africa", "Cote d'Ivoire", "2020-04-10", 444., 0., 32.286, 3., 0., 
  0.286, 16.832, 0., 1.224, 0.114, 0., 0.011, 1.36, "", "", "", "", "", "", 
  "", "", "", "", "", "", "", "", "", "", "", "", "", "", "", "", "", "", "", 
  "", 80.56, 2.6378275*^7, 76.399, 18.7, 2.933, 1.582, 3601.006, 28.2, 
  303.74, 2.42, "", "", 19.351, "", 57.78, 0.538}, 
 {"CIV", "Africa", "Cote d'Ivoire", "2020-04-11", 533., 89., 41.143, 4., 1., 
  0.429, 20.206, 3.374, 1.56, 0.152, 0.038, 0.016, 1.35, "", "", "", "", "", 
  "", "", "", "", "", "", "", "", "", "", "", "", "", "", "", "", "", "", "", 
  "", "", 80.56, 2.6378275*^7, 76.399, 18.7, 2.933, 1.582, 3601.006, 28.2, 
  303.74, 2.42, "", "", 19.351, "", 57.78, 0.538}, 
 {"CIV", "Africa", "Cote d'Ivoire", "2020-04-12", 574., 41., 44.714, 5., 1., 
  0.286, 21.76, 1.554, 1.695, 0.19, 0.038, 0.011, 1.33, "", "", "", "", "", 
  "", "", "", "", "", "", "", "", "", "", "", "", "", "", "", "", "", "", "", 
  "", "", 80.56, 2.6378275*^7, 76.399, 18.7, 2.933, 1.582, 3601.006, 28.2, 
  303.74, 2.42, "", "", 19.351, "", 57.78, 0.538}, 
 {"CIV", "Africa", "Cote d'Ivoire", "2020-04-13", 626., 52., 43.286, 6., 1., 
  0.429, 23.732, 1.971, 1.641, 0.227, 0.038, 0.016, 1.31, "", "", "", "", "", 
  "", "", "", "", 3658., 0.139, "", "", "", "", "", "samples tested", "", "", 
  "", "", "", "", "", "", "", 80.56, 2.6378275*^7, 76.399, 18.7, 2.933, 
  1.582, 3601.006, 28.2, 303.74, 2.42, "", "", 19.351, "", 57.78, 0.538}, 
 {"CIV", "Africa", "Cote d'Ivoire", "2020-04-14", 638., 12., 41.286, 6., 0., 
  0.429, 24.187, 0.455, 1.565, 0.227, 0., 0.016, 1.29, "", "", "", "", "", 
  "", "", "", 129., 3787., 0.144, 0.005, "", "", "", "", "samples tested", 
  "", "", "", "", "", "", "", "", "", 80.56, 2.6378275*^7, 76.399, 18.7, 
  2.933, 1.582, 3601.006, 28.2, 303.74, 2.42, "", "", 19.351, "", 57.78, 
  0.538}, {"CIV", "Africa", "Cote d'Ivoire", "2020-04-15", 638., 0., 36.286, 
  6., 0., 0.429, 24.187, 0., 1.376, 0.227, 0., 0.016, 1.28, "", "", "", "", 
  "", "", "", "", 238., 4025., 0.153, 0.009, "", "", "", "", 
  "samples tested", "", "", "", "", "", "", "", "", "", 80.56, 2.6378275*^7, 
  76.399, 18.7, 2.933, 1.582, 3601.006, 28.2, 303.74, 2.42, "", "", 19.351, 
  "", 57.78, 0.538}, {"CIV", "Africa", "Cote d'Ivoire", "2020-04-16", 654., 
  16., 30., 6., 0., 0.429, 24.793, 0.607, 1.137, 0.227, 0., 0.016, 1.27, "", 
  "", "", "", "", "", "", "", 298., 4323., 0.164, 0.011, "", "", "", "", 
  "samples tested", "", "", "", "", "", "", "", "", "", 80.56, 2.6378275*^7, 
  76.399, 18.7, 2.933, 1.582, 3601.006, 28.2, 303.74, 2.42, "", "", 19.351, 
  "", 57.78, 0.538}, {"CIV", "Africa", "Cote d'Ivoire", "2020-04-17", 688., 
  34., 34.857, 6., 0., 0.429, 26.082, 1.289, 1.321, 0.227, 0., 0.016, 1.27, 
  "", "", "", "", "", "", "", "", 296., 4619., 0.175, 0.011, "", "", "", "", 
  "samples tested", "", "", "", "", "", "", "", "", "", 80.56, 2.6378275*^7, 
  76.399, 18.7, 2.933, 1.582, 3601.006, 28.2, 303.74, 2.42, "", "", 19.351, 
  "", 57.78, 0.538}, {"CIV", "Africa", "Cote d'Ivoire", "2020-04-18", 801., 
  113., 38.286, 8., 2., 0.571, 30.366, 4.284, 1.451, 0.303, 0.076, 0.022, 
  1.28, "", "", "", "", "", "", "", "", 361., 4980., 0.189, 0.014, "", "", 
  "", "", "samples tested", "", "", "", "", "", "", "", "", "", 80.56, 
  2.6378275*^7, 76.399, 18.7, 2.933, 1.582, 3601.006, 28.2, 303.74, 2.42, "", 
  "", 19.351, "", 57.78, 0.538}, {"CIV", "Africa", "Cote d'Ivoire", 
  "2020-04-19", 847., 46., 39., 9., 1., 0.571, 32.11, 1.744, 1.478, 0.341, 
  0.038, 0.022, 1.26, "", "", "", "", "", "", "", "", 399., 5379., 0.204, 
  0.015, "", "", "", "", "samples tested", "", "", "", "", "", "", "", "", 
  "", 80.56, 2.6378275*^7, 76.399, 18.7, 2.933, 1.582, 3601.006, 28.2, 
  303.74, 2.42, "", "", 19.351, "", 57.78, 0.538}, 
 {"CIV", "Africa", "Cote d'Ivoire", "2020-04-20", 847., 0., 31.571, 9., 0., 
  0.429, 32.11, 0., 1.197, 0.341, 0., 0.016, 1.24, "", "", "", "", "", "", 
  "", "", 351., 5730., 0.217, 0.013, 296., 0.011, 0.107, 9.4, 
  "samples tested", "", "", "", "", "", "", "", "", "", 80.56, 2.6378275*^7, 
  76.399, 18.7, 2.933, 1.582, 3601.006, 28.2, 303.74, 2.42, "", "", 19.351, 
  "", 57.78, 0.538}, {"CIV", "Africa", "Cote d'Ivoire", "2020-04-21", 916., 
  69., 39.714, 13., 4., 1., 34.726, 2.616, 1.506, 0.493, 0.152, 0.038, 1.23, 
  "", "", "", "", "", "", "", "", 270., 6000., 0.227, 0.01, 316., 0.012, 
  0.126, 8., "samples tested", "", "", "", "", "", "", "", "", "", 80.56, 
  2.6378275*^7, 76.399, 18.7, 2.933, 1.582, 3601.006, 28.2, 303.74, 2.42, "", 
  "", 19.351, "", 57.78, 0.538}, {"CIV", "Africa", "Cote d'Ivoire", 
  "2020-04-22", 952., 36., 44.857, 14., 1., 1.143, 36.09, 1.365, 1.701, 
  0.531, 0.038, 0.043, 1.22, "", "", "", "", "", "", "", "", 342., 6342., 
  0.24, 0.013, 331., 0.013, 0.136, 7.4, "samples tested", "", "", "", "", "", 
  "", "", "", "", 80.56, 2.6378275*^7, 76.399, 18.7, 2.933, 1.582, 3601.006, 
  28.2, 303.74, 2.42, "", "", 19.351, "", 57.78, 0.538}, 
 {"CIV", "Africa", "Cote d'Ivoire", "2020-04-23", 1004., 52., 50., 14., 0., 
  1.143, 38.062, 1.971, 1.895, 0.531, 0., 0.043, 1.21, "", "", "", "", "", 
  "", "", "", 504., 6846., 0.26, 0.019, 360., 0.014, 0.139, 7.2, 
  "samples tested", "", "", "", "", "", "", "", "", "", 80.56, 2.6378275*^7, 
  76.399, 18.7, 2.933, 1.582, 3601.006, 28.2, 303.74, 2.42, "", "", 19.351, 
  "", 57.78, 0.538}, {"CIV", "Africa", "Cote d'Ivoire", "2020-04-24", 1077., 
  73., 55.571, 14., 0., 1.143, 40.829, 2.767, 2.107, 0.531, 0., 0.043, 1.19, 
  "", "", "", "", "", "", "", "", 584., 7430., 0.282, 0.022, 402., 0.015, 
  0.138, 7.2, "samples tested", "", "", "", "", "", "", "", "", "", 80.56, 
  2.6378275*^7, 76.399, 18.7, 2.933, 1.582, 3601.006, 28.2, 303.74, 2.42, "", 
  "", 19.351, "", 57.78, 0.538}, {"CIV", "Africa", "Cote d'Ivoire", 
  "2020-04-25", 1077., 0., 39.429, 14., 0., 0.857, 40.829, 0., 1.495, 0.531, 
  0., 0.032, 1.18, "", "", "", "", "", "", "", "", 302., 7732., 0.293, 0.011, 
  393., 0.015, 0.1, 10., "samples tested", "", "", "", "", "", "", "", "", 
  "", 80.56, 2.6378275*^7, 76.399, 18.7, 2.933, 1.582, 3601.006, 28.2, 
  303.74, 2.42, "", "", 19.351, "", 57.78, 0.538}, 
 {"CIV", "Africa", "Cote d'Ivoire", "2020-04-26", 1150., 73., 43.286, 14., 
  0., 0.714, 43.596, 2.767, 1.641, 0.531, 0., 0.027, 1.17, "", "", "", "", 
  "", "", "", "", 560., 8292., 0.314, 0.021, 416., 0.016, 0.104, 9.6, 
  "samples tested", "", "", "", "", "", "", "", "", "", 80.56, 2.6378275*^7, 
  76.399, 18.7, 2.933, 1.582, 3601.006, 28.2, 303.74, 2.42, "", "", 19.351, 
  "", 57.78, 0.538}, {"CIV", "Africa", "Cote d'Ivoire", "2020-04-27", 1164., 
  14., 45.286, 14., 0., 0.714, 44.127, 0.531, 1.717, 0.531, 0., 0.027, 1.16, 
  "", "", "", "", "", "", "", "", 289., 8581., 0.325, 0.011, 407., 0.015, 
  0.111, 9., "samples tested", "", "", "", "", "", "", "", "", "", 80.56, 
  2.6378275*^7, 76.399, 18.7, 2.933, 1.582, 3601.006, 28.2, 303.74, 2.42, "", 
  "", 19.351, "", 57.78, 0.538}, {"CIV", "Africa", "Cote d'Ivoire", 
  "2020-04-28", 1183., 19., 38.143, 14., 0., 0.143, 44.848, 0.72, 1.446, 
  0.531, 0., 0.005, 1.15, "", "", "", "", "", "", "", "", 179., 8760., 0.332, 
  0.007, 394., 0.015, 0.097, 10.3, "samples tested", "", "", "", "", "", "", 
  "", "", "", 80.56, 2.6378275*^7, 76.399, 18.7, 2.933, 1.582, 3601.006, 
  28.2, 303.74, 2.42, "", "", 19.351, "", 57.78, 0.538}, 
 {"CIV", "Africa", "Cote d'Ivoire", "2020-04-29", 1238., 55., 40.857, 14., 
  0., 0., 46.933, 2.085, 1.549, 0.531, 0., 0., 1.15, "", "", "", "", "", "", 
  "", "", 512., 9272., 0.352, 0.019, 419., 0.016, 0.098, 10.3, 
  "samples tested", "", "", "", "", "", "", "", "", "", 80.56, 2.6378275*^7, 
  76.399, 18.7, 2.933, 1.582, 3601.006, 28.2, 303.74, 2.42, "", "", 19.351, 
  "", 57.78, 0.538}, {"CIV", "Africa", "Cote d'Ivoire", "2020-04-30", 1275., 
  37., 38.714, 14., 0., 0., 48.335, 1.403, 1.468, 0.531, 0., 0., 1.15, "", 
  "", "", "", "", "", "", "", 385., 9657., 0.366, 0.015, 402., 0.015, 0.096, 
  10.4, "samples tested", "", "", "", "", "", "", "", "", "", 80.56, 
  2.6378275*^7, 76.399, 18.7, 2.933, 1.582, 3601.006, 28.2, 303.74, 2.42, "", 
  "", 19.351, "", 57.78, 0.538}, {"CIV", "Africa", "Cote d'Ivoire", 
  "2020-05-01", 1333., 58., 36.571, 15., 1., 0.143, 50.534, 2.199, 1.386, 
  0.569, 0.038, 0.005, 1.14, "", "", "", "", "", "", "", "", "", "", "", "", 
  379., 0.014, 0.096, 10.4, "samples tested", "", "", "", "", "", "", "", "", 
  "", 80.56, 2.6378275*^7, 76.399, 18.7, 2.933, 1.582, 3601.006, 28.2, 
  303.74, 2.42, "", "", 19.351, "", 57.78, 0.538}, 
 {"CIV", "Africa", "Cote d'Ivoire", "2020-05-02", 1362., 29., 40.714, 15., 
  0., 0.143, 51.633, 1.099, 1.543, 0.569, 0., 0.005, 1.14, "", "", "", "", 
  "", "", "", "", "", 10508., 0.398, "", 397., 0.015, 0.103, 9.8, 
  "samples tested", "", "", "", "", "", "", "", "", "", 80.56, 2.6378275*^7, 
  76.399, 18.7, 2.933, 1.582, 3601.006, 28.2, 303.74, 2.42, "", "", 19.351, 
  "", 57.78, 0.538}, {"CIV", "Africa", "Cote d'Ivoire", "2020-05-03", 1398., 
  36., 35.429, 17., 2., 0.429, 52.998, 1.365, 1.343, 0.644, 0.076, 0.016, 
  1.14, "", "", "", "", "", "", "", "", 288., 10796., 0.409, 0.011, 358., 
  0.014, 0.099, 10.1, "samples tested", "", "", "", "", "", "", "", "", "", 
  80.56, 2.6378275*^7, 76.399, 18.7, 2.933, 1.582, 3601.006, 28.2, 303.74, 
  2.42, "", "", 19.351, "", 57.78, 0.538}, {"CIV", "Africa", "Cote d'Ivoire", 
  "2020-05-04", 1432., 34., 38.286, 17., 0., 0.429, 54.287, 1.289, 1.451, 
  0.644, 0., 0.016, 1.14, "", "", "", "", "", "", "", "", 482., 11278., 
  0.428, 0.018, 385., 0.015, 0.099, 10.1, "samples tested", "", "", "", "", 
  "", "", "", "", "", 80.56, 2.6378275*^7, 76.399, 18.7, 2.933, 1.582, 
  3601.006, 28.2, 303.74, 2.42, "", "", 19.351, "", 57.78, 0.538}, 
 {"CIV", "Africa", "Cote d'Ivoire", "2020-05-05", 1464., 32., 40.143, 18., 
  1., 0.571, 55.5, 1.213, 1.522, 0.682, 0.038, 0.022, 1.14, "", "", "", "", 
  "", "", "", "", 170., 11448., 0.434, 0.006, 384., 0.015, 0.105, 9.6, 
  "samples tested", "", "", "", "", "", "", "", "", "", 80.56, 2.6378275*^7, 
  76.399, 18.7, 2.933, 1.582, 3601.006, 28.2, 303.74, 2.42, "", "", 19.351, 
  "", 57.78, 0.538}, {"CIV", "Africa", "Cote d'Ivoire", "2020-05-06", 1516., 
  52., 39.714, 18., 0., 0.571, 57.472, 1.971, 1.506, 0.682, 0., 0.022, 1.15, 
  "", "", "", "", "", "", "", "", 497., 11945., 0.453, 0.019, 382., 0.014, 
  0.104, 9.6, "samples tested", "", "", "", "", "", "", "", "", "", 80.56, 
  2.6378275*^7, 76.399, 18.7, 2.933, 1.582, 3601.006, 28.2, 303.74, 2.42, "", 
  "", 19.351, "", 57.78, 0.538}, {"CIV", "Africa", "Cote d'Ivoire", 
  "2020-05-07", 1571., 55., 42.286, 20., 2., 0.857, 59.557, 2.085, 1.603, 
  0.758, 0.076, 0.032, 1.15, "", "", "", "", "", "", "", "", 367., 12312., 
  0.467, 0.014, 379., 0.014, 0.112, 9., "samples tested", "", "", "", "", "", 
  "", "", "", "", 80.56, 2.6378275*^7, 76.399, 18.7, 2.933, 1.582, 3601.006, 
  28.2, 303.74, 2.42, "", "", 19.351, "", 57.78, 0.538}, 
 {"CIV", "Africa", "Cote d'Ivoire", "2020-05-08", 1602., 31., 38.429, 20., 
  0., 0.714, 60.732, 1.175, 1.457, 0.758, 0., 0.027, 1.15, "", "", "", "", 
  "", "", "", "", 456., 12768., 0.484, 0.017, 384., 0.015, 0.1, 10., 
  "samples tested", "", "", "", "", "", "", "", "", "", 69.91, 2.6378275*^7, 
  76.399, 18.7, 2.933, 1.582, 3601.006, 28.2, 303.74, 2.42, "", "", 19.351, 
  "", 57.78, 0.538}, {"CIV", "Africa", "Cote d'Ivoire", "2020-05-09", 1667., 
  65., 43.571, 21., 1., 0.857, 63.196, 2.464, 1.652, 0.796, 0.038, 0.032, 
  1.16, "", "", "", "", "", "", "", "", 573., 13341., 0.506, 0.022, 405., 
  0.015, 0.108, 9.3, "samples tested", "", "", "", "", "", "", "", "", "", 
  69.91, 2.6378275*^7, 76.399, 18.7, 2.933, 1.582, 3601.006, 28.2, 303.74, 
  2.42, "", "", 19.351, "", 57.78, 0.538}, {"CIV", "Africa", "Cote d'Ivoire", 
  "2020-05-10", 1700., 33., 43.143, 21., 0., 0.571, 64.447, 1.251, 1.636, 
  0.796, 0., 0.022, 1.16, "", "", "", "", "", "", "", "", 322., 13663., 
  0.518, 0.012, 410., 0.016, 0.105, 9.5, "samples tested", "", "", "", "", 
  "", "", "", "", "", 69.91, 2.6378275*^7, 76.399, 18.7, 2.933, 1.582, 
  3601.006, 28.2, 303.74, 2.42, "", "", 19.351, "", 57.78, 0.538}, 
 {"CIV", "Africa", "Cote d'Ivoire", "2020-05-11", 1730., 30., 42.571, 21., 
  0., 0.571, 65.584, 1.137, 1.614, 0.796, 0., 0.022, 1.17, "", "", "", "", 
  "", "", "", "", 499., 14162., 0.537, 0.019, 412., 0.016, 0.103, 9.7, 
  "samples tested", "", "", "", "", "", "", "", "", "", 69.91, 2.6378275*^7, 
  76.399, 18.7, 2.933, 1.582, 3601.006, 28.2, 303.74, 2.42, "", "", 19.351, 
  "", 57.78, 0.538}, {"CIV", "Africa", "Cote d'Ivoire", "2020-05-12", 1857., 
  127., 56.143, 21., 0., 0.429, 70.399, 4.815, 2.128, 0.796, 0., 0.016, 1.18, 
  "", "", "", "", "", "", "", "", 506., 14668., 0.556, 0.019, 460., 0.017, 
  0.122, 8.2, "samples tested", "", "", "", "", "", "", "", "", "", 69.91, 
  2.6378275*^7, 76.399, 18.7, 2.933, 1.582, 3601.006, 28.2, 303.74, 2.42, "", 
  "", 19.351, "", 57.78, 0.538}, {"CIV", "Africa", "Cote d'Ivoire", 
  "2020-05-13", 1912., 55., 56.571, 24., 3., 0.857, 72.484, 2.085, 2.145, 
  0.91, 0.114, 0.032, 1.17, "", "", "", "", "", "", "", "", 592., 15260., 
  0.579, 0.022, 474., 0.018, 0.119, 8.4, "samples tested", "", "", "", "", 
  "", "", "", "", "", 69.91, 2.6378275*^7, 76.399, 18.7, 2.933, 1.582, 
  3601.006, 28.2, 303.74, 2.42, "", "", 19.351, "", 57.78, 0.538}, 
 {"CIV", "Africa", "Cote d'Ivoire", "2020-05-14", 1971., 59., 57.143, 24., 
  0., 0.571, 74.721, 2.237, 2.166, 0.91, 0., 0.022, 1.16, "", "", "", "", "", 
  "", "", "", 680., 15940., 0.604, 0.026, 518., 0.02, 0.11, 9.1, 
  "samples tested", "", "", "", "", "", "", "", "", "", 69.91, 2.6378275*^7, 
  76.399, 18.7, 2.933, 1.582, 3601.006, 28.2, 303.74, 2.42, "", "", 19.351, 
  "", 57.78, 0.538}, {"CIV", "Africa", "Cote d'Ivoire", "2020-05-15", 2017., 
  46., 59.286, 24., 0., 0.571, 76.464, 1.744, 2.248, 0.91, 0., 0.022, 1.15, 
  "", "", "", "", "", "", "", "", 728., 16668., 0.632, 0.028, 557., 0.021, 
  0.106, 9.4, "samples tested", "", "", "", "", "", "", "", "", "", 69.91, 
  2.6378275*^7, 76.399, 18.7, 2.933, 1.582, 3601.006, 28.2, 303.74, 2.42, "", 
  "", 19.351, "", 57.78, 0.538}, {"CIV", "Africa", "Cote d'Ivoire", 
  "2020-05-16", 2061., 44., 56.286, 25., 1., 0.571, 78.132, 1.668, 2.134, 
  0.948, 0.038, 0.022, 1.14, "", "", "", "", "", "", "", "", 845., 17513., 
  0.664, 0.032, 596., 0.023, 0.094, 10.6, "samples tested", "", "", "", "", 
  "", "", "", "", "", 64.81, 2.6378275*^7, 76.399, 18.7, 2.933, 1.582, 
  3601.006, 28.2, 303.74, 2.42, "", "", 19.351, "", 57.78, 0.538}, 
 {"CIV", "Africa", "Cote d'Ivoire", "2020-05-17", 2109., 48., 58.429, 27., 
  2., 0.857, 79.952, 1.82, 2.215, 1.024, 0.076, 0.032, 1.14, "", "", "", "", 
  "", "", "", "", 790., 18303., 0.694, 0.03, 663., 0.025, 0.088, 11.3, 
  "samples tested", "", "", "", "", "", "", "", "", "", 64.81, 2.6378275*^7, 
  76.399, 18.7, 2.933, 1.582, 3601.006, 28.2, 303.74, 2.42, "", "", 19.351, 
  "", 57.78, 0.538}, {"CIV", "Africa", "Cote d'Ivoire", "2020-05-18", 2119., 
  10., 55.571, 28., 1., 1., 80.331, 0.379, 2.107, 1.061, 0.038, 0.038, 1.14, 
  "", "", "", "", "", "", "", "", 305., 18608., 0.705, 0.012, 635., 0.024, 
  0.088, 11.4, "samples tested", "", "", "", "", "", "", "", "", "", 64.81, 
  2.6378275*^7, 76.399, 18.7, 2.933, 1.582, 3601.006, 28.2, 303.74, 2.42, "", 
  "", 19.351, "", 57.78, 0.538}, {"CIV", "Africa", "Cote d'Ivoire", 
  "2020-05-19", 2153., 34., 42.286, 28., 0., 1., 81.62, 1.289, 1.603, 1.061, 
  0., 0.038, 1.15, "", "", "", "", "", "", "", "", 566., 19174., 0.727, 
  0.021, 644., 0.024, 0.066, 15.2, "samples tested", "", "", "", "", "", "", 
  "", "", "", 64.81, 2.6378275*^7, 76.399, 18.7, 2.933, 1.582, 3601.006, 
  28.2, 303.74, 2.42, "", "", 19.351, "", 57.78, 0.538}, 
 {"CIV", "Africa", "Cote d'Ivoire", "2020-05-20", 2231., 78., 45.571, 29., 
  1., 0.714, 84.577, 2.957, 1.728, 1.099, 0.038, 0.027, 1.16, "", "", "", "", 
  "", "", "", "", 840., 20014., 0.759, 0.032, 679., 0.026, 0.067, 14.9, 
  "samples tested", "", "", "", "", "", "", "", "", "", 64.81, 2.6378275*^7, 
  76.399, 18.7, 2.933, 1.582, 3601.006, 28.2, 303.74, 2.42, "", "", 19.351, 
  "", 57.78, 0.538}, {"CIV", "Africa", "Cote d'Ivoire", "2020-05-21", 2301., 
  70., 47.143, 29., 0., 0.714, 87.231, 2.654, 1.787, 1.099, 0., 0.027, 1.17, 
  "", "", "", "", "", "", "", "", 1055., 21069., 0.799, 0.04, 733., 0.028, 
  0.064, 15.5, "samples tested", "", "", "", "", "", "", "", "", "", 64.81, 
  2.6378275*^7, 76.399, 18.7, 2.933, 1.582, 3601.006, 28.2, 303.74, 2.42, "", 
  "", 19.351, "", 57.78, 0.538}, {"CIV", "Africa", "Cote d'Ivoire", 
  "2020-05-22", 2341., 40., 46.286, 29., 0., 0.714, 88.747, 1.516, 1.755, 
  1.099, 0., 0.027, 1.17, "", "", "", "", "", "", "", "", 1164., 22233., 
  0.843, 0.044, 795., 0.03, 0.058, 17.2, "samples tested", "", "", "", "", 
  "", "", "", "", "", 64.81, 2.6378275*^7, 76.399, 18.7, 2.933, 1.582, 
  3601.006, 28.2, 303.74, 2.42, "", "", 19.351, "", 57.78, 0.538}, 
 {"CIV", "Africa", "Cote d'Ivoire", "2020-05-23", 2366., 25., 43.571, 30., 
  1., 0.714, 89.695, 0.948, 1.652, 1.137, 0.038, 0.027, 1.18, "", "", "", "", 
  "", "", "", "", 727., 22960., 0.87, 0.028, 778., 0.029, 0.056, 17.9, 
  "samples tested", "", "", "", "", "", "", "", "", "", 64.81, 2.6378275*^7, 
  76.399, 18.7, 2.933, 1.582, 3601.006, 28.2, 303.74, 2.42, "", "", 19.351, 
  "", 57.78, 0.538}, {"CIV", "Africa", "Cote d'Ivoire", "2020-05-24", 2376., 
  10., 38.143, 30., 0., 0.429, 90.074, 0.379, 1.446, 1.137, 0., 0.016, 1.19, 
  "", "", "", "", "", "", "", "", 484., 23444., 0.889, 0.018, 734., 0.028, 
  0.052, 19.2, "samples tested", "", "", "", "", "", "", "", "", "", 64.81, 
  2.6378275*^7, 76.399, 18.7, 2.933, 1.582, 3601.006, 28.2, 303.74, 2.42, "", 
  "", 19.351, "", 57.78, 0.538}, {"CIV", "Africa", "Cote d'Ivoire", 
  "2020-05-25", 2423., 47., 43.429, 30., 0., 0.286, 91.856, 1.782, 1.646, 
  1.137, 0., 0.011, 1.21, "", "", "", "", "", "", "", "", 873., 24317., 
  0.922, 0.033, 816., 0.031, 0.053, 18.8, "samples tested", "", "", "", "", 
  "", "", "", "", "", 64.81, 2.6378275*^7, 76.399, 18.7, 2.933, 1.582, 
  3601.006, 28.2, 303.74, 2.42, "", "", 19.351, "", 57.78, 0.538}, 
 {"CIV", "Africa", "Cote d'Ivoire", "2020-05-26", 2477., 54., 46.286, 30., 
  0., 0.286, 93.903, 2.047, 1.755, 1.137, 0., 0.011, 1.24, "", "", "", "", 
  "", "", "", "", 782., 25099., 0.952, 0.03, 846., 0.032, 0.055, 18.3, 
  "samples tested", "", "", "", "", "", "", "", "", "", 64.81, 2.6378275*^7, 
  76.399, 18.7, 2.933, 1.582, 3601.006, 28.2, 303.74, 2.42, "", "", 19.351, 
  "", 57.78, 0.538}, {"CIV", "Africa", "Cote d'Ivoire", "2020-05-27", 2556., 
  79., 46.429, 31., 1., 0.286, 96.898, 2.995, 1.76, 1.175, 0.038, 0.011, 
  1.26, "", "", "", "", "", "", "", "", 425., 25524., 0.968, 0.016, 787., 
  0.03, 0.059, 17., "samples tested", "", "", "", "", "", "", "", "", "", 
  64.81, 2.6378275*^7, 76.399, 18.7, 2.933, 1.582, 3601.006, 28.2, 303.74, 
  2.42, "", "", 19.351, "", 57.78, 0.538}, {"CIV", "Africa", "Cote d'Ivoire", 
  "2020-05-28", 2641., 85., 48.571, 32., 1., 0.429, 100.12, 3.222, 1.841, 
  1.213, 0.038, 0.016, 1.27, "", "", "", "", "", "", "", "", 497., 26021., 
  0.986, 0.019, 707., 0.027, 0.069, 14.6, "samples tested", "", "", "", "", 
  "", "", "", "", "", 64.81, 2.6378275*^7, 76.399, 18.7, 2.933, 1.582, 
  3601.006, 28.2, 303.74, 2.42, "", "", 19.351, "", 57.78, 0.538}, 
 {"CIV", "Africa", "Cote d'Ivoire", "2020-05-29", 2750., 109., 58.429, 32., 
  0., 0.429, 104.252, 4.132, 2.215, 1.213, 0., 0.016, 1.28, "", "", "", "", 
  "", "", "", "", 527., 26548., 1.006, 0.02, 616., 0.023, 0.095, 10.5, 
  "samples tested", "", "", "", "", "", "", "", "", "", 64.81, 2.6378275*^7, 
  76.399, 18.7, 2.933, 1.582, 3601.006, 28.2, 303.74, 2.42, "", "", 19.351, 
  "", 57.78, 0.538}, {"CIV", "Africa", "Cote d'Ivoire", "2020-05-30", 2799., 
  49., 61.857, 33., 1., 0.429, 106.11, 1.858, 2.345, 1.251, 0.038, 0.016, 
  1.29, "", "", "", "", "", "", "", "", 357., 26905., 1.02, 0.014, 564., 
  0.021, 0.11, 9.1, "samples tested", "", "", "", "", "", "", "", "", "", 
  64.81, 2.6378275*^7, 76.399, 18.7, 2.933, 1.582, 3601.006, 28.2, 303.74, 
  2.42, "", "", 19.351, "", 57.78, 0.538}, {"CIV", "Africa", "Cote d'Ivoire", 
  "2020-05-31", 2833., 34., 65.286, 33., 0., 0.429, 107.399, 1.289, 2.475, 
  1.251, 0., 0.016, 1.3, "", "", "", "", "", "", "", "", 134., 27039., 1.025, 
  0.005, 514., 0.019, 0.127, 7.9, "samples tested", "", "", "", "", "", "", 
  "", "", "", 64.81, 2.6378275*^7, 76.399, 18.7, 2.933, 1.582, 3601.006, 
  28.2, 303.74, 2.42, "", "", 19.351, "", 57.78, 0.538}, 
 {"CIV", "Africa", "Cote d'Ivoire", "2020-06-01", 2951., 118., 75.429, 33., 
  0., 0.429, 111.872, 4.473, 2.859, 1.251, 0., 0.016, 1.32, "", "", "", "", 
  "", "", "", "", 611., 27650., 1.048, 0.023, 476., 0.018, 0.158, 6.3, 
  "samples tested", "", "", "", "", "", "", "", "", "", 64.81, 2.6378275*^7, 
  76.399, 18.7, 2.933, 1.582, 3601.006, 28.2, 303.74, 2.42, "", "", 19.351, 
  "", 57.78, 0.538}, {"CIV", "Africa", "Cote d'Ivoire", "2020-06-02", 3024., 
  73., 78.143, 33., 0., 0.429, 114.64, 2.767, 2.962, 1.251, 0., 0.016, 1.33, 
  "", "", "", "", "", "", "", "", 470., 28120., 1.066, 0.018, 432., 0.016, 
  0.181, 5.5, "samples tested", "", "", "", "", "", "", "", "", "", 64.81, 
  2.6378275*^7, 76.399, 18.7, 2.933, 1.582, 3601.006, 28.2, 303.74, 2.42, "", 
  "", 19.351, "", 57.78, 0.538}, {"CIV", "Africa", "Cote d'Ivoire", 
  "2020-06-03", 3110., 86., 79.143, 35., 2., 0.571, 117.9, 3.26, 3., 1.327, 
  0.076, 0.022, 1.34, "", "", "", "", "", "", "", "", 402., 28522., 1.081, 
  0.015, 428., 0.016, 0.185, 5.4, "samples tested", "", "", "", "", "", "", 
  "", "", "", 64.81, 2.6378275*^7, 76.399, 18.7, 2.933, 1.582, 3601.006, 
  28.2, 303.74, 2.42, "", "", 19.351, "", 57.78, 0.538}, 
 {"CIV", "Africa", "Cote d'Ivoire", "2020-06-04", 3262., 152., 88.714, 35., 
  0., 0.429, 123.662, 5.762, 3.363, 1.327, 0., 0.016, 1.35, "", "", "", "", 
  "", "", "", "", 706., 29228., 1.108, 0.027, 458., 0.017, 0.194, 5.2, 
  "samples tested", "", "", "", "", "", "", "", "", "", 64.81, 2.6378275*^7, 
  76.399, 18.7, 2.933, 1.582, 3601.006, 28.2, 303.74, 2.42, "", "", 19.351, 
  "", 57.78, 0.538}, {"CIV", "Africa", "Cote d'Ivoire", "2020-06-05", 3431., 
  169., 97.286, 36., 1., 0.571, 130.069, 6.407, 3.688, 1.365, 0.038, 0.022, 
  1.36, "", "", "", "", "", "", "", "", 628., 29856., 1.132, 0.024, 473., 
  0.018, 0.206, 4.9, "samples tested", "", "", "", "", "", "", "", "", "", 
  64.81, 2.6378275*^7, 76.399, 18.7, 2.933, 1.582, 3601.006, 28.2, 303.74, 
  2.42, "", "", 19.351, "", 57.78, 0.538}, {"CIV", "Africa", "Cote d'Ivoire", 
  "2020-06-06", 3557., 126., 108.286, 36., 0., 0.429, 134.846, 4.777, 4.105, 
  1.365, 0., 0.016, 1.36, "", "", "", "", "", "", "", "", 756., 30612., 
  1.161, 0.029, 530., 0.02, 0.204, 4.9, "samples tested", "", "", "", "", "", 
  "", "", "", "", 64.81, 2.6378275*^7, 76.399, 18.7, 2.933, 1.582, 3601.006, 
  28.2, 303.74, 2.42, "", "", 19.351, "", 57.78, 0.538}, 
 {"CIV", "Africa", "Cote d'Ivoire", "2020-06-07", 3739., 182., 129.429, 36., 
  0., 0.429, 141.745, 6.9, 4.907, 1.365, 0., 0.016, 1.36, "", "", "", "", "", 
  "", "", "", 937., 31549., 1.196, 0.036, 644., 0.024, 0.201, 5., 
  "samples tested", "", "", "", "", "", "", "", "", "", 64.81, 2.6378275*^7, 
  76.399, 18.7, 2.933, 1.582, 3601.006, 28.2, 303.74, 2.42, "", "", 19.351, 
  "", 57.78, 0.538}, {"CIV", "Africa", "Cote d'Ivoire", "2020-06-08", 3881., 
  142., 132.857, 38., 2., 0.714, 147.129, 5.383, 5.037, 1.441, 0.076, 0.027, 
  1.36, "", "", "", "", "", "", "", "", 800., 32349., 1.226, 0.03, 671., 
  0.025, 0.198, 5.1, "samples tested", "", "", "", "", "", "", "", "", "", 
  64.81, 2.6378275*^7, 76.399, 18.7, 2.933, 1.582, 3601.006, 28.2, 303.74, 
  2.42, "", "", 19.351, "", 57.78, 0.538}, {"CIV", "Africa", "Cote d'Ivoire", 
  "2020-06-09", 3995., 114., 138.714, 38., 0., 0.714, 151.45, 4.322, 5.259, 
  1.441, 0., 0.027, 1.36, "", "", "", "", "", "", "", "", 515., 32864., 
  1.246, 0.02, 678., 0.026, 0.205, 4.9, "samples tested", "", "", "", "", "", 
  "", "", "", "", 64.81, 2.6378275*^7, 76.399, 18.7, 2.933, 1.582, 3601.006, 
  28.2, 303.74, 2.42, "", "", 19.351, "", 57.78, 0.538}, 
 {"CIV", "Africa", "Cote d'Ivoire", "2020-06-10", 4181., 186., 153., 41., 3., 
  0.857, 158.502, 7.051, 5.8, 1.554, 0.114, 0.032, 1.35, "", "", "", "", "", 
  "", "", "", 612., 33476., 1.269, 0.023, 708., 0.027, 0.216, 4.6, 
  "samples tested", "", "", "", "", "", "", "", "", "", 64.81, 2.6378275*^7, 
  76.399, 18.7, 2.933, 1.582, 3601.006, 28.2, 303.74, 2.42, "", "", 19.351, 
  "", 57.78, 0.538}, {"CIV", "Africa", "Cote d'Ivoire", "2020-06-11", 4404., 
  223., 163.143, 41., 0., 0.857, 166.956, 8.454, 6.185, 1.554, 0., 0.032, 
  1.35, "", "", "", "", "", "", "", "", 796., 34272., 1.299, 0.03, 721., 
  0.027, 0.226, 4.4, "samples tested", "", "", "", "", "", "", "", "", "", 
  64.81, 2.6378275*^7, 76.399, 18.7, 2.933, 1.582, 3601.006, 28.2, 303.74, 
  2.42, "", "", 19.351, "", 57.78, 0.538}, {"CIV", "Africa", "Cote d'Ivoire", 
  "2020-06-12", 4684., 280., 179., 45., 4., 1.286, 177.57, 10.615, 6.786, 
  1.706, 0.152, 0.049, 1.34, "", "", "", "", "", "", "", "", "", "", "", "", 
  750., 0.028, 0.239, 4.2, "samples tested", "", "", "", "", "", "", "", "", 
  "", 64.81, 2.6378275*^7, 76.399, 18.7, 2.933, 1.582, 3601.006, 28.2, 
  303.74, 2.42, "", "", 19.351, "", 57.78, 0.538}, 
 {"CIV", "Africa", "Cote d'Ivoire", "2020-06-13", 4848., 164., 184.429, 45., 
  0., 1.286, 183.788, 6.217, 6.992, 1.706, 0., 0.049, 1.34, "", "", "", "", 
  "", "", "", "", "", 35935., 1.362, "", 760., 0.029, 0.243, 4.1, 
  "samples tested", "", "", "", "", "", "", "", "", "", 62.96, 2.6378275*^7, 
  76.399, 18.7, 2.933, 1.582, 3601.006, 28.2, 303.74, 2.42, "", "", 19.351, 
  "", 57.78, 0.538}, {"CIV", "Africa", "Cote d'Ivoire", "2020-06-14", 5084., 
  236., 192.143, 45., 0., 1.286, 192.734, 8.947, 7.284, 1.706, 0., 0.049, 
  1.33, "", "", "", "", "", "", "", "", 848., 36783., 1.394, 0.032, 748., 
  0.028, 0.257, 3.9, "samples tested", "", "", "", "", "", "", "", "", "", 
  62.96, 2.6378275*^7, 76.399, 18.7, 2.933, 1.582, 3601.006, 28.2, 303.74, 
  2.42, "", "", 19.351, "", 57.78, 0.538}, {"CIV", "Africa", "Cote d'Ivoire", 
  "2020-06-15", 5439., 355., 222.571, 46., 1., 1.143, 206.192, 13.458, 8.438, 
  1.744, 0.038, 0.043, 1.32, "", "", "", "", "", "", "", "", 870., 37653., 
  1.427, 0.033, 758., 0.029, 0.294, 3.4, "samples tested", "", "", "", "", 
  "", "", "", "", "", 62.96, 2.6378275*^7, 76.399, 18.7, 2.933, 1.582, 
  3601.006, 28.2, 303.74, 2.42, "", "", 19.351, "", 57.78, 0.538}, 
 {"CIV", "Africa", "Cote d'Ivoire", "2020-06-16", 5679., 240., 240.571, 46., 
  0., 1.143, 215.291, 9.098, 9.12, 1.744, 0., 0.043, 1.3, "", "", "", "", "", 
  "", "", "", 984., 38637., 1.465, 0.037, 825., 0.031, 0.292, 3.4, 
  "samples tested", "", "", "", "", "", "", "", "", "", 62.96, 2.6378275*^7, 
  76.399, 18.7, 2.933, 1.582, 3601.006, 28.2, 303.74, 2.42, "", "", 19.351, 
  "", 57.78, 0.538}, {"CIV", "Africa", "Cote d'Ivoire", "2020-06-17", 6063., 
  384., 268.857, 48., 2., 1., 229.848, 14.557, 10.192, 1.82, 0.076, 0.038, 
  1.29, "", "", "", "", "", "", "", "", 1214., 39851., 1.511, 0.046, 911., 
  0.035, 0.295, 3.4, "samples tested", "", "", "", "", "", "", "", "", "", 
  62.96, 2.6378275*^7, 76.399, 18.7, 2.933, 1.582, 3601.006, 28.2, 303.74, 
  2.42, "", "", 19.351, "", 57.78, 0.538}, {"CIV", "Africa", "Cote d'Ivoire", 
  "2020-06-18", 6444., 381., 291.429, 49., 1., 1.143, 244.292, 14.444, 
  11.048, 1.858, 0.038, 0.043, 1.27, "", "", "", "", "", "", "", "", 1592., 
  41443., 1.571, 0.06, 1024., 0.039, 0.285, 3.5, "samples tested", "", "", 
  "", "", "", "", "", "", "", 62.96, 2.6378275*^7, 76.399, 18.7, 2.933, 
  1.582, 3601.006, 28.2, 303.74, 2.42, "", "", 19.351, "", 57.78, 0.538}, 
 {"CIV", "Africa", "Cote d'Ivoire", "2020-06-19", 6874., 430., 312.857, 49., 
  0., 0.571, 260.593, 16.301, 11.86, 1.858, 0., 0.022, 1.24, "", "", "", "", 
  "", "", "", "", 1632., 43075., 1.633, 0.062, 1139., 0.043, 0.275, 3.6, 
  "samples tested", "", "", "", "", "", "", "", "", "", 62.96, 2.6378275*^7, 
  76.399, 18.7, 2.933, 1.582, 3601.006, 28.2, 303.74, 2.42, "", "", 19.351, 
  "", 57.78, 0.538}, {"CIV", "Africa", "Cote d'Ivoire", "2020-06-20", 7276., 
  402., 346.857, 52., 3., 1., 275.833, 15.24, 13.149, 1.971, 0.114, 0.038, 
  1.22, "", "", "", "", "", "", "", "", 1155., 44230., 1.677, 0.044, 1185., 
  0.045, 0.293, 3.4, "samples tested", "", "", "", "", "", "", "", "", "", 
  62.96, 2.6378275*^7, 76.399, 18.7, 2.933, 1.582, 3601.006, 28.2, 303.74, 
  2.42, "", "", 19.351, "", 57.78, 0.538}, {"CIV", "Africa", "Cote d'Ivoire", 
  "2020-06-21", 7492., 216., 344., 54., 2., 1.286, 284.022, 8.189, 13.041, 
  2.047, 0.076, 0.049, 1.19, "", "", "", "", "", "", "", "", 922., 45152., 
  1.712, 0.035, 1196., 0.045, 0.288, 3.5, "samples tested", "", "", "", "", 
  "", "", "", "", "", 62.96, 2.6378275*^7, 76.399, 18.7, 2.933, 1.582, 
  3601.006, 28.2, 303.74, 2.42, "", "", 19.351, "", 57.78, 0.538}, 
 {"CIV", "Africa", "Cote d'Ivoire", "2020-06-22", 7677., 185., 319.714, 56., 
  2., 1.429, 291.035, 7.013, 12.12, 2.123, 0.076, 0.054, 1.17, "", "", "", 
  "", "", "", "", "", 844., 45996., 1.744, 0.032, 1192., 0.045, 0.268, 3.7, 
  "samples tested", "", "", "", "", "", "", "", "", "", 62.96, 2.6378275*^7, 
  76.399, 18.7, 2.933, 1.582, 3601.006, 28.2, 303.74, 2.42, "", "", 19.351, 
  "", 57.78, 0.538}, {"CIV", "Africa", "Cote d'Ivoire", "2020-06-23", 7904., 
  227., 317.857, 58., 2., 1.714, 299.641, 8.606, 12.05, 2.199, 0.076, 0.065, 
  1.15, "", "", "", "", "", "", "", "", 1303., 47299., 1.793, 0.049, 1237., 
  0.047, 0.257, 3.9, "samples tested", "", "", "", "", "", "", "", "", "", 
  62.96, 2.6378275*^7, 76.399, 18.7, 2.933, 1.582, 3601.006, 28.2, 303.74, 
  2.42, "", "", 19.351, "", 57.78, 0.538}, {"CIV", "Africa", "Cote d'Ivoire", 
  "2020-06-24", 8164., 260., 300.143, 58., 0., 1.429, 309.497, 9.857, 11.378, 
  2.199, 0., 0.054, 1.13, "", "", "", "", "", "", "", "", 1041., 48340., 
  1.833, 0.039, 1213., 0.046, 0.247, 4., "samples tested", "", "", "", "", 
  "", "", "", "", "", 62.96, 2.6378275*^7, 76.399, 18.7, 2.933, 1.582, 
  3601.006, 28.2, 303.74, 2.42, "", "", 19.351, "", 57.78, 0.538}, 
 {"CIV", "Africa", "Cote d'Ivoire", "2020-06-25", 8334., 170., 270., 60., 2., 
  1.571, 315.942, 6.445, 10.236, 2.275, 0.076, 0.06, 1.11, "", "", "", "", 
  "", "", "", "", 1012., 49352., 1.871, 0.038, 1130., 0.043, 0.239, 4.2, 
  "samples tested", "", "", "", "", "", "", "", "", "", 62.96, 2.6378275*^7, 
  76.399, 18.7, 2.933, 1.582, 3601.006, 28.2, 303.74, 2.42, "", "", 19.351, 
  "", 57.78, 0.538}, {"CIV", "Africa", "Cote d'Ivoire", "2020-06-26", 8739., 
  405., 266.429, 64., 4., 2.143, 331.295, 15.354, 10.1, 2.426, 0.152, 0.081, 
  1.1, "", "", "", "", "", "", "", "", 1562., 50914., 1.93, 0.059, 1120., 
  0.042, 0.238, 4.2, "samples tested", "", "", "", "", "", "", "", "", "", 
  66.2, 2.6378275*^7, 76.399, 18.7, 2.933, 1.582, 3601.006, 28.2, 303.74, 
  2.42, "", "", 19.351, "", 57.78, 0.538}, {"CIV", "Africa", "Cote d'Ivoire", 
  "2020-06-27", 8944., 205., 238.286, 66., 2., 2., 339.067, 7.772, 9.033, 
  2.502, 0.076, 0.076, 1.08, "", "", "", "", "", "", "", "", 1347., 52261., 
  1.981, 0.051, 1147., 0.043, 0.208, 4.8, "samples tested", "", "", "", "", 
  "", "", "", "", "", 66.2, 2.6378275*^7, 76.399, 18.7, 2.933, 1.582, 
  3601.006, 28.2, 303.74, 2.42, "", "", 19.351, "", 57.78, 0.538}, 
 {"CIV", "Africa", "Cote d'Ivoire", "2020-06-28", 9101., 157., 229.857, 66., 
  0., 1.714, 345.019, 5.952, 8.714, 2.502, 0., 0.065, 1.07, "", "", "", "", 
  "", "", "", "", 624., 52885., 2.005, 0.024, 1105., 0.042, 0.208, 4.8, 
  "samples tested", "", "", "", "", "", "", "", "", "", 66.2, 2.6378275*^7, 
  76.399, 18.7, 2.933, 1.582, 3601.006, 28.2, 303.74, 2.42, "", "", 19.351, 
  "", 57.78, 0.538}, {"CIV", "Africa", "Cote d'Ivoire", "2020-06-29", 9214., 
  113., 219.571, 66., 0., 1.429, 349.303, 4.284, 8.324, 2.502, 0., 0.054, 
  1.06, "", "", "", "", "", "", "", "", 1053., 53938., 2.045, 0.04, 1135., 
  0.043, 0.193, 5.2, "samples tested", "", "", "", "", "", "", "", "", "", 
  66.2, 2.6378275*^7, 76.399, 18.7, 2.933, 1.582, 3601.006, 28.2, 303.74, 
  2.42, "", "", 19.351, "", 57.78, 0.538}, {"CIV", "Africa", "Cote d'Ivoire", 
  "2020-06-30", 9499., 285., 227.857, 68., 2., 1.429, 360.107, 10.804, 8.638, 
  2.578, 0.076, 0.054, 1.06, "", "", "", "", "", "", "", "", 2012., 55950., 
  2.121, 0.076, 1236., 0.047, 0.184, 5.4, "samples tested", "", "", "", "", 
  "", "", "", "", "", 66.2, 2.6378275*^7, 76.399, 18.7, 2.933, 1.582, 
  3601.006, 28.2, 303.74, 2.42, "", "", 19.351, "", 57.78, 0.538}, 
 {"CIV", "Africa", "Cote d'Ivoire", "2020-07-01", 9702., 203., 219.714, 68., 
  0., 1.429, 367.803, 7.696, 8.329, 2.578, 0., 0.054, 1.05, "", "", "", "", 
  "", "", "", "", 1824., 57774., 2.19, 0.069, 1348., 0.051, 0.163, 6.1, 
  "samples tested", "", "", "", "", "", "", "", "", "", 63.43, 2.6378275*^7, 
  76.399, 18.7, 2.933, 1.582, 3601.006, 28.2, 303.74, 2.42, "", "", 19.351, 
  "", 57.78, 0.538}, {"CIV", "Africa", "Cote d'Ivoire", "2020-07-02", 9992., 
  290., 236.857, 68., 0., 1.143, 378.797, 10.994, 8.979, 2.578, 0., 0.043, 
  1.04, "", "", "", "", "", "", "", "", 1608., 59382., 2.251, 0.061, 1433., 
  0.054, 0.165, 6.1, "samples tested", "", "", "", "", "", "", "", "", "", 
  63.43, 2.6378275*^7, 76.399, 18.7, 2.933, 1.582, 3601.006, 28.2, 303.74, 
  2.42, "", "", 19.351, "", 57.78, 0.538}, {"CIV", "Africa", "Cote d'Ivoire", 
  "2020-07-03", 10244., 252., 215., 70., 2., 0.857, 388.35, 9.553, 8.151, 
  2.654, 0.076, 0.032, 1.04, "", "", "", "", "", "", "", "", 1270., 60652., 
  2.299, 0.048, 1391., 0.053, 0.155, 6.5, "samples tested", "", "", "", "", 
  "", "", "", "", "", 63.43, 2.6378275*^7, 76.399, 18.7, 2.933, 1.582, 
  3601.006, 28.2, 303.74, 2.42, "", "", 19.351, "", 57.78, 0.538}, 
 {"CIV", "Africa", "Cote d'Ivoire", "2020-07-04", 10462., 218., 216.857, 72., 
  2., 0.857, 396.614, 8.264, 8.221, 2.73, 0.076, 0.032, 1.03, "", "", "", "", 
  "", "", "", "", 1553., 62205., 2.358, 0.059, 1421., 0.054, 0.153, 6.6, 
  "samples tested", "", "", "", "", "", "", "", "", "", 63.43, 2.6378275*^7, 
  76.399, 18.7, 2.933, 1.582, 3601.006, 28.2, 303.74, 2.42, "", "", 19.351, 
  "", 57.78, 0.538}, {"CIV", "Africa", "Cote d'Ivoire", "2020-07-05", 10772., 
  310., 238.714, 74., 2., 1.143, 408.366, 11.752, 9.05, 2.805, 0.076, 0.043, 
  1.03, "", "", "", "", "", "", "", "", 2219., 64424., 2.442, 0.084, 1648., 
  0.062, 0.145, 6.9, "samples tested", "", "", "", "", "", "", "", "", "", 
  63.43, 2.6378275*^7, 76.399, 18.7, 2.933, 1.582, 3601.006, 28.2, 303.74, 
  2.42, "", "", 19.351, "", 57.78, 0.538}, {"CIV", "Africa", "Cote d'Ivoire", 
  "2020-07-06", 10966., 194., 250.286, 75., 1., 1.286, 415.721, 7.355, 9.488, 
  2.843, 0.038, 0.049, 1.02, "", "", "", "", "", "", "", "", 1464., 65888., 
  2.498, 0.056, 1707., 0.065, 0.147, 6.8, "samples tested", "", "", "", "", 
  "", "", "", "", "", 63.43, 2.6378275*^7, 76.399, 18.7, 2.933, 1.582, 
  3601.006, 28.2, 303.74, 2.42, "", "", 19.351, "", 57.78, 0.538}, 
 {"CIV", "Africa", "Cote d'Ivoire", "2020-07-07", 11194., 228., 242.143, 76., 
  1., 1.143, 424.364, 8.643, 9.18, 2.881, 0.038, 0.043, 1.01, "", "", "", "", 
  "", "", "", "", 1280., 67168., 2.546, 0.049, 1603., 0.061, 0.151, 6.6, 
  "samples tested", "", "", "", "", "", "", "", "", "", 63.43, 2.6378275*^7, 
  76.399, 18.7, 2.933, 1.582, 3601.006, 28.2, 303.74, 2.42, "", "", 19.351, 
  "", 57.78, 0.538}, {"CIV", "Africa", "Cote d'Ivoire", "2020-07-08", 11504., 
  310., 257.429, 78., 2., 1.429, 436.116, 11.752, 9.759, 2.957, 0.076, 0.054, 
  1.01, "", "", "", "", "", "", "", "", 1841., 69009., 2.616, 0.07, 1605., 
  0.061, 0.16, 6.2, "samples tested", "", "", "", "", "", "", "", "", "", 
  63.43, 2.6378275*^7, 76.399, 18.7, 2.933, 1.582, 3601.006, 28.2, 303.74, 
  2.42, "", "", 19.351, "", 57.78, 0.538}, {"CIV", "Africa", "Cote d'Ivoire", 
  "2020-07-09", 11750., 246., 251.143, 79., 1., 1.571, 445.442, 9.326, 9.521, 
  2.995, 0.038, 0.06, 1., "", "", "", "", "", "", "", "", 1405., 70414., 
  2.669, 0.053, 1576., 0.06, 0.159, 6.3, "samples tested", "", "", "", "", 
  "", "", "", "", "", 63.43, 2.6378275*^7, 76.399, 18.7, 2.933, 1.582, 
  3601.006, 28.2, 303.74, 2.42, "", "", 19.351, "", 57.78, 0.538}, 
 {"CIV", "Africa", "Cote d'Ivoire", "2020-07-10", 12052., 302., 258.286, 81., 
  2., 1.571, 456.891, 11.449, 9.792, 3.071, 0.076, 0.06, 0.99, "", "", "", 
  "", "", "", "", "", 2185., 72599., 2.752, 0.083, 1707., 0.065, 0.151, 6.6, 
  "samples tested", "", "", "", "", "", "", "", "", "", 63.43, 2.6378275*^7, 
  76.399, 18.7, 2.933, 1.582, 3601.006, 28.2, 303.74, 2.42, "", "", 19.351, 
  "", 57.78, 0.538}, {"CIV", "Africa", "Cote d'Ivoire", "2020-07-11", 12443., 
  391., 283., 82., 1., 1.429, 471.714, 14.823, 10.729, 3.109, 0.038, 0.054, 
  0.98, "", "", "", "", "", "", "", "", 2281., 74880., 2.839, 0.086, 1811., 
  0.069, 0.156, 6.4, "samples tested", "", "", "", "", "", "", "", "", "", 
  63.43, 2.6378275*^7, 76.399, 18.7, 2.933, 1.582, 3601.006, 28.2, 303.74, 
  2.42, "", "", 19.351, "", 57.78, 0.538}, {"CIV", "Africa", "Cote d'Ivoire", 
  "2020-07-12", 12766., 323., 284.857, 84., 2., 1.429, 483.959, 12.245, 
  10.799, 3.184, 0.076, 0.054, 0.97, "", "", "", "", "", "", "", "", 1370., 
  76250., 2.891, 0.052, 1689., 0.064, 0.169, 5.9, "samples tested", "", "", 
  "", "", "", "", "", "", "", 63.43, 2.6378275*^7, 76.399, 18.7, 2.933, 
  1.582, 3601.006, 28.2, 303.74, 2.42, "", "", 19.351, "", 57.78, 0.538}, 
 {"CIV", "Africa", "Cote d'Ivoire", "2020-07-13", 12872., 106., 272.286, 84., 
  0., 1.286, 487.977, 4.018, 10.322, 3.184, 0., 0.049, 0.96, "", "", "", "", 
  "", "", "", "", 1134., 77384., 2.934, 0.043, 1642., 0.062, 0.166, 6., 
  "samples tested", "", "", "", "", "", "", "", "", "", 63.43, 2.6378275*^7, 
  76.399, 18.7, 2.933, 1.582, 3601.006, 28.2, 303.74, 2.42, "", "", 19.351, 
  "", 57.78, 0.538}, {"CIV", "Africa", "Cote d'Ivoire", "2020-07-14", 13037., 
  165., 263.286, 87., 3., 1.571, 494.232, 6.255, 9.981, 3.298, 0.114, 0.06, 
  0.94, "", "", "", "", "", "", "", "", 682., 78066., 2.959, 0.026, 1557., 
  0.059, 0.169, 5.9, "samples tested", "", "", "", "", "", "", "", "", "", 
  63.43, 2.6378275*^7, 76.399, 18.7, 2.933, 1.582, 3601.006, 28.2, 303.74, 
  2.42, "", "", 19.351, "", 57.78, 0.538}, {"CIV", "Africa", "Cote d'Ivoire", 
  "2020-07-15", 13403., 366., 271.286, 87., 0., 1.286, 508.108, 13.875, 
  10.284, 3.298, 0., 0.049, 0.93, "", "", "", "", "", "", "", "", 1829., 
  79895., 3.029, 0.069, 1555., 0.059, 0.174, 5.7, "samples tested", "", "", 
  "", "", "", "", "", "", "", 63.43, 2.6378275*^7, 76.399, 18.7, 2.933, 
  1.582, 3601.006, 28.2, 303.74, 2.42, "", "", 19.351, "", 57.78, 0.538}, 
 {"CIV", "Africa", "Cote d'Ivoire", "2020-07-16", 13554., 151., 257.714, 87., 
  0., 1.143, 513.832, 5.724, 9.77, 3.298, 0., 0.043, 0.92, "", "", "", "", 
  "", "", "", "", 738., 80633., 3.057, 0.028, 1460., 0.055, 0.177, 5.7, 
  "samples tested", "", "", "", "", "", "", "", "", "", 60.65, 2.6378275*^7, 
  76.399, 18.7, 2.933, 1.582, 3601.006, 28.2, 303.74, 2.42, "", "", 19.351, 
  "", 57.78, 0.538}, {"CIV", "Africa", "Cote d'Ivoire", "2020-07-17", 13696., 
  142., 234.857, 87., 0., 0.857, 519.215, 5.383, 8.903, 3.298, 0., 0.032, 
  0.91, "", "", "", "", "", "", "", "", 746., 81379., 3.085, 0.028, 1254., 
  0.048, 0.187, 5.3, "samples tested", "", "", "", "", "", "", "", "", "", 
  60.65, 2.6378275*^7, 76.399, 18.7, 2.933, 1.582, 3601.006, 28.2, 303.74, 
  2.42, "", "", 19.351, "", 57.78, 0.538}, {"CIV", "Africa", "Cote d'Ivoire", 
  "2020-07-18", 13912., 216., 209.857, 91., 4., 1.286, 527.404, 8.189, 7.956, 
  3.45, 0.152, 0.049, 0.9, "", "", "", "", "", "", "", "", 1237., 82616., 
  3.132, 0.047, 1105., 0.042, 0.19, 5.3, "samples tested", "", "", "", "", 
  "", "", "", "", "", 60.65, 2.6378275*^7, 76.399, 18.7, 2.933, 1.582, 
  3601.006, 28.2, 303.74, 2.42, "", "", 19.351, "", 57.78, 0.538}, 
 {"CIV", "Africa", "Cote d'Ivoire", "2020-07-19", 14119., 207., 193.286, 92., 
  1., 1.143, 535.251, 7.847, 7.327, 3.488, 0.038, 0.043, 0.89, "", "", "", 
  "", "", "", "", "", 1137., 83753., 3.175, 0.043, 1072., 0.041, 0.18, 5.5, 
  "samples tested", "", "", "", "", "", "", "", "", "", 60.65, 2.6378275*^7, 
  76.399, 18.7, 2.933, 1.582, 3601.006, 28.2, 303.74, 2.42, "", "", 19.351, 
  "", 57.78, 0.538}, {"CIV", "Africa", "Cote d'Ivoire", "2020-07-20", 14312., 
  193., 205.714, 92., 0., 1.143, 542.568, 7.317, 7.799, 3.488, 0., 0.043, 
  0.89, "", "", "", "", "", "", "", "", 1656., 85409., 3.238, 0.063, 1146., 
  0.043, 0.18, 5.6, "samples tested", "", "", "", "", "", "", "", "", "", 
  60.65, 2.6378275*^7, 76.399, 18.7, 2.933, 1.582, 3601.006, 28.2, 303.74, 
  2.42, "", "", 19.351, "", 57.78, 0.538}, {"CIV", "Africa", "Cote d'Ivoire", 
  "2020-07-21", 14531., 219., 213.429, 93., 1., 0.857, 550.87, 8.302, 8.091, 
  3.526, 0.038, 0.032, 0.88, "", "", "", "", "", "", "", "", 1143., 86552., 
  3.281, 0.043, 1212., 0.046, 0.176, 5.7, "samples tested", "", "", "", "", 
  "", "", "", "", "", 60.65, 2.6378275*^7, 76.399, 18.7, 2.933, 1.582, 
  3601.006, 28.2, 303.74, 2.42, "", "", 19.351, "", 57.78, 0.538}, 
 {"CIV", "Africa", "Cote d'Ivoire", "2020-07-22", 14733., 202., 190., 93., 
  0., 0.857, 558.528, 7.658, 7.203, 3.526, 0., 0.032, 0.87, "", "", "", "", 
  "", "", "", "", 1131., 87683., 3.324, 0.043, 1113., 0.042, 0.171, 5.9, 
  "samples tested", "", "", "", "", "", "", "", "", "", 60.65, 2.6378275*^7, 
  76.399, 18.7, 2.933, 1.582, 3601.006, 28.2, 303.74, 2.42, "", "", 19.351, 
  "", 57.78, 0.538}, {"CIV", "Africa", "Cote d'Ivoire", "2020-07-23", 15001., 
  268., 206.714, 93., 0., 0.857, 568.688, 10.16, 7.837, 3.526, 0., 0.032, 
  0.86, "", "", "", "", "", "", "", "", 2237., 89920., 3.409, 0.085, 1327., 
  0.05, 0.156, 6.4, "samples tested", "", "", "", "", "", "", "", "", "", 
  60.65, 2.6378275*^7, 76.399, 18.7, 2.933, 1.582, 3601.006, 28.2, 303.74, 
  2.42, "", "", 19.351, "", 57.78, 0.538}, {"CIV", "Africa", "Cote d'Ivoire", 
  "2020-07-24", 15253., 252., 222.429, 94., 1., 1., 578.241, 9.553, 8.432, 
  3.564, 0.038, 0.038, 0.84, "", "", "", "", "", "", "", "", 1735., 91655., 
  3.475, 0.066, 1468., 0.056, 0.152, 6.6, "samples tested", "", "", "", "", 
  "", "", "", "", "", 60.65, 2.6378275*^7, 76.399, 18.7, 2.933, 1.582, 
  3601.006, 28.2, 303.74, 2.42, "", "", 19.351, "", 57.78, 0.538}, 
 {"CIV", "Africa", "Cote d'Ivoire", "2020-07-25", 15494., 241., 226., 94., 
  0., 0.429, 587.377, 9.136, 8.568, 3.564, 0., 0.016, 0.83, "", "", "", "", 
  "", "", "", "", 2004., 93659., 3.551, 0.076, 1578., 0.06, 0.143, 7., 
  "samples tested", "", "", "", "", "", "", "", "", "", 60.65, 2.6378275*^7, 
  76.399, 18.7, 2.933, 1.582, 3601.006, 28.2, 303.74, 2.42, "", "", 19.351, 
  "", 57.78, 0.538}, {"CIV", "Africa", "Cote d'Ivoire", "2020-07-26", 15596., 
  102., 211., 96., 2., 0.571, 591.244, 3.867, 7.999, 3.639, 0.076, 0.022, 
  0.81, "", "", "", "", "", "", "", "", 1446., 95105., 3.605, 0.055, 1622., 
  0.061, 0.13, 7.7, "samples tested", "", "", "", "", "", "", "", "", "", 
  60.65, 2.6378275*^7, 76.399, 18.7, 2.933, 1.582, 3601.006, 28.2, 303.74, 
  2.42, "", "", 19.351, "", 57.78, 0.538}, {"CIV", "Africa", "Cote d'Ivoire", 
  "2020-07-27", 15655., 59., 191.857, 96., 0., 0.571, 593.481, 2.237, 7.273, 
  3.639, 0., 0.022, 0.8, "", "", "", "", "", "", "", "", 992., 96097., 3.643, 
  0.038, 1527., 0.058, 0.126, 8., "samples tested", "", "", "", "", "", "", 
  "", "", "", 44.91, 2.6378275*^7, 76.399, 18.7, 2.933, 1.582, 3601.006, 
  28.2, 303.74, 2.42, "", "", 19.351, "", 57.78, 0.538}, 
 {"CIV", "Africa", "Cote d'Ivoire", "2020-07-28", 15713., 58., 168.857, 98., 
  2., 0.714, 595.68, 2.199, 6.401, 3.715, 0.076, 0.027, 0.79, "", "", "", "", 
  "", "", "", "", 671., 96768., 3.668, 0.025, 1459., 0.055, 0.116, 8.6, 
  "samples tested", "", "", "", "", "", "", "", "", "", 44.91, 2.6378275*^7, 
  76.399, 18.7, 2.933, 1.582, 3601.006, 28.2, 303.74, 2.42, "", "", 19.351, 
  "", 57.78, 0.538}, {"CIV", "Africa", "Cote d'Ivoire", "2020-07-29", 15813., 
  100., 154.286, 99., 1., 0.857, 599.471, 3.791, 5.849, 3.753, 0.038, 0.032, 
  0.78, "", "", "", "", "", "", "", "", 1246., 98014., 3.716, 0.047, 1476., 
  0.056, 0.105, 9.6, "samples tested", "", "", "", "", "", "", "", "", "", 
  44.91, 2.6378275*^7, 76.399, 18.7, 2.933, 1.582, 3601.006, 28.2, 303.74, 
  2.42, "", "", 19.351, "", 57.78, 0.538}, {"CIV", "Africa", "Cote d'Ivoire", 
  "2020-07-30", 15978., 165., 139.571, 100., 1., 1., 605.726, 6.255, 5.291, 
  3.791, 0.038, 0.038, 0.77, "", "", "", "", "", "", "", "", 1720., 99734., 
  3.781, 0.065, 1402., 0.053, 0.1, 10., "samples tested", "", "", "", "", "", 
  "", "", "", "", 44.91, 2.6378275*^7, 76.399, 18.7, 2.933, 1.582, 3601.006, 
  28.2, 303.74, 2.42, "", "", 19.351, "", 57.78, 0.538}, 
 {"CIV", "Africa", "Cote d'Ivoire", "2020-07-31", 16047., 69., 113.429, 102., 
  2., 1.143, 608.342, 2.616, 4.3, 3.867, 0.076, 0.043, 0.77, "", "", "", "", 
  "", "", "", "", 951., 100685., 3.817, 0.036, 1290., 0.049, 0.088, 11.4, 
  "samples tested", "", "", "", "", "", "", "", "", "", 31.94, 2.6378275*^7, 
  76.399, 18.7, 2.933, 1.582, 3601.006, 28.2, 303.74, 2.42, "", "", 19.351, 
  "", 57.78, 0.538}, {"CIV", "Africa", "Cote d'Ivoire", "2020-08-01", 16109., 
  62., 87.857, 102., 0., 1.143, 610.692, 2.35, 3.331, 3.867, 0., 0.043, 0.76, 
  "", "", "", "", "", "", "", "", 898., 101583., 3.851, 0.034, 1132., 0.043, 
  0.078, 12.9, "samples tested", "", "", "", "", "", "", "", "", "", 31.94, 
  2.6378275*^7, 76.399, 18.7, 2.933, 1.582, 3601.006, 28.2, 303.74, 2.42, "", 
  "", 19.351, "", 57.78, 0.538}, {"CIV", "Africa", "Cote d'Ivoire", 
  "2020-08-02", 16182., 73., 83.714, 102., 0., 0.857, 613.459, 2.767, 3.174, 
  3.867, 0., 0.032, 0.76, "", "", "", "", "", "", "", "", 1102., 102685., 
  3.893, 0.042, 1083., 0.041, 0.077, 12.9, "samples tested", "", "", "", "", 
  "", "", "", "", "", 31.94, 2.6378275*^7, 76.399, 18.7, 2.933, 1.582, 
  3601.006, 28.2, 303.74, 2.42, "", "", 19.351, "", 57.78, 0.538}, 
 {"CIV", "Africa", "Cote d'Ivoire", "2020-08-03", 16220., 38., 80.714, 102., 
  0., 0.857, 614.9, 1.441, 3.06, 3.867, 0., 0.032, 0.77, "", "", "", "", "", 
  "", "", "", 427., 103112., 3.909, 0.016, 1002., 0.038, 0.081, 12.4, 
  "samples tested", "", "", "", "", "", "", "", "", "", 31.94, 2.6378275*^7, 
  76.399, 18.7, 2.933, 1.582, 3601.006, 28.2, 303.74, 2.42, "", "", 19.351, 
  "", 57.78, 0.538}, {"CIV", "Africa", "Cote d'Ivoire", "2020-08-04", 16293., 
  73., 82.857, 103., 1., 0.714, 617.667, 2.767, 3.141, 3.905, 0.038, 0.027, 
  0.77, "", "", "", "", "", "", "", "", 512., 103624., 3.928, 0.019, 979., 
  0.037, 0.085, 11.8, "samples tested", "", "", "", "", "", "", "", "", "", 
  31.94, 2.6378275*^7, 76.399, 18.7, 2.933, 1.582, 3601.006, 28.2, 303.74, 
  2.42, "", "", 19.351, "", 57.78, 0.538}, {"CIV", "Africa", "Cote d'Ivoire", 
  "2020-08-05", 16349., 56., 76.571, 103., 0., 0.571, 619.79, 2.123, 2.903, 
  3.905, 0., 0.022, 0.77, "", "", "", "", "", "", "", "", "", "", "", "", 
  870., 0.033, 0.088, 11.4, "samples tested", "", "", "", "", "", "", "", "", 
  "", 31.94, 2.6378275*^7, 76.399, 18.7, 2.933, 1.582, 3601.006, 28.2, 
  303.74, 2.42, "", "", 19.351, "", 57.78, 0.538}, 
 {"CIV", "Africa", "Cote d'Ivoire", "2020-08-06", 16447., 98., 67., 103., 0., 
  0.429, 623.506, 3.715, 2.54, 3.905, 0., 0.016, 0.78, "", "", "", "", "", 
  "", "", "", "", 104584., 3.965, "", 693., 0.026, 0.097, 10.3, 
  "samples tested", "", "", "", "", "", "", "", "", "", 31.94, 2.6378275*^7, 
  76.399, 18.7, 2.933, 1.582, 3601.006, 28.2, 303.74, 2.42, "", "", 19.351, 
  "", 57.78, 0.538}, {"CIV", "Africa", "Cote d'Ivoire", "2020-08-07", 16524., 
  77., 68.143, 104., 1., 0.286, 626.425, 2.919, 2.583, 3.943, 0.038, 0.011, 
  0.78, "", "", "", "", "", "", "", "", 924., 105508., 4., 0.035, 689., 
  0.026, 0.099, 10.1, "samples tested", "", "", "", "", "", "", "", "", "", 
  31.94, 2.6378275*^7, 76.399, 18.7, 2.933, 1.582, 3601.006, 28.2, 303.74, 
  2.42, "", "", 19.351, "", 57.78, 0.538}, {"CIV", "Africa", "Cote d'Ivoire", 
  "2020-08-08", 16620., 96., 73., 104., 0., 0.286, 630.064, 3.639, 2.767, 
  3.943, 0., 0.011, 0.79, "", "", "", "", "", "", "", "", 1245., 106753., 
  4.047, 0.047, 739., 0.028, 0.099, 10.1, "samples tested", "", "", "", "", 
  "", "", "", "", "", 31.94, 2.6378275*^7, 76.399, 18.7, 2.933, 1.582, 
  3601.006, 28.2, 303.74, 2.42, "", "", 19.351, "", 57.78, 0.538}, 
 {"CIV", "Africa", "Cote d'Ivoire", "2020-08-09", 16715., 95., 76.143, 105., 
  1., 0.429, 633.665, 3.601, 2.887, 3.981, 0.038, 0.016, 0.79, "", "", "", 
  "", "", "", "", "", 2109., 108862., 4.127, 0.08, 882., 0.033, 0.086, 11.6, 
  "samples tested", "", "", "", "", "", "", "", "", "", 31.94, 2.6378275*^7, 
  76.399, 18.7, 2.933, 1.582, 3601.006, 28.2, 303.74, 2.42, "", "", 19.351, 
  "", 57.78, 0.538}, {"CIV", "Africa", "Cote d'Ivoire", "2020-08-10", 16798., 
  83., 82.571, 105., 0., 0.429, 636.812, 3.147, 3.13, 3.981, 0., 0.016, 0.8, 
  "", "", "", "", "", "", "", "", 815., 109677., 4.158, 0.031, 938., 0.036, 
  0.088, 11.4, "samples tested", "", "", "", "", "", "", "", "", "", 31.94, 
  2.6378275*^7, 76.399, 18.7, 2.933, 1.582, 3601.006, 28.2, 303.74, 2.42, "", 
  "", 19.351, "", 57.78, 0.538}, {"CIV", "Africa", "Cote d'Ivoire", 
  "2020-08-11", 16847., 49., 79.143, 105., 0., 0.286, 638.67, 1.858, 3., 
  3.981, 0., 0.011, 0.8, "", "", "", "", "", "", "", "", 682., 110359., 
  4.184, 0.026, 962., 0.036, 0.082, 12.2, "samples tested", "", "", "", "", 
  "", "", "", "", "", 31.94, 2.6378275*^7, 76.399, 18.7, 2.933, 1.582, 
  3601.006, 28.2, 303.74, 2.42, "", "", 19.351, "", 57.78, 0.538}, 
 {"CIV", "Africa", "Cote d'Ivoire", "2020-08-12", 16847., 0., 71.143, 105., 
  0., 0.286, 638.67, 0., 2.697, 3.981, 0., 0.011, 0.8, "", "", "", "", "", 
  "", "", "", 252., 110611., 4.193, 0.01, 930., 0.035, 0.076, 13.1, 
  "samples tested", "", "", "", "", "", "", "", "", "", 31.94, 2.6378275*^7, 
  76.399, 18.7, 2.933, 1.582, 3601.006, 28.2, 303.74, 2.42, "", "", 19.351, 
  "", 57.78, 0.538}, {"CIV", "Africa", "Cote d'Ivoire", "2020-08-13", 16889., 
  42., 63.143, 107., 2., 0.571, 640.262, 1.592, 2.394, 4.056, 0.076, 0.022, 
  0.81, "", "", "", "", "", "", "", "", 521., 111132., 4.213, 0.02, 935., 
  0.035, 0.068, 14.8, "samples tested", "", "", "", "", "", "", "", "", "", 
  31.94, 2.6378275*^7, 76.399, 18.7, 2.933, 1.582, 3601.006, 28.2, 303.74, 
  2.42, "", "", 19.351, "", 57.78, 0.538}, {"CIV", "Africa", "Cote d'Ivoire", 
  "2020-08-14", 16935., 46., 58.714, 108., 1., 0.571, 642.006, 1.744, 2.226, 
  4.094, 0.038, 0.022, 0.82, "", "", "", "", "", "", "", "", 929., 112061., 
  4.248, 0.035, 936., 0.035, 0.063, 15.9, "samples tested", "", "", "", "", 
  "", "", "", "", "", 31.94, 2.6378275*^7, 76.399, 18.7, 2.933, 1.582, 
  3601.006, 28.2, 303.74, 2.42, "", "", 19.351, "", 57.78, 0.538}, 
 {"CIV", "Africa", "Cote d'Ivoire", "2020-08-15", 16993., 58., 53.286, 108., 
  0., 0.571, 644.204, 2.199, 2.02, 4.094, 0., 0.022, 0.83, "", "", "", "", 
  "", "", "", "", 870., 112931., 4.281, 0.033, 883., 0.033, 0.06, 16.6, 
  "samples tested", "", "", "", "", "", "", "", "", "", 31.94, 2.6378275*^7, 
  76.399, 18.7, 2.933, 1.582, 3601.006, 28.2, 303.74, 2.42, "", "", 19.351, 
  "", 57.78, 0.538}, {"CIV", "Africa", "Cote d'Ivoire", "2020-08-16", 17026., 
  33., 44.429, 110., 2., 0.714, 645.455, 1.251, 1.684, 4.17, 0.076, 0.027, 
  0.85, "", "", "", "", "", "", "", "", 457., 113388., 4.299, 0.017, 647., 
  0.025, 0.069, 14.6, "samples tested", "", "", "", "", "", "", "", "", "", 
  31.94, 2.6378275*^7, 76.399, 18.7, 2.933, 1.582, 3601.006, 28.2, 303.74, 
  2.42, "", "", 19.351, "", 57.78, 0.538}, {"CIV", "Africa", "Cote d'Ivoire", 
  "2020-08-17", 17107., 81., 44.143, 110., 0., 0.714, 648.526, 3.071, 1.673, 
  4.17, 0., 0.027, 0.87, "", "", "", "", "", "", "", "", 1032., 114420., 
  4.338, 0.039, 678., 0.026, 0.065, 15.4, "samples tested", "", "", "", "", 
  "", "", "", "", "", 31.94, 2.6378275*^7, 76.399, 18.7, 2.933, 1.582, 
  3601.006, 28.2, 303.74, 2.42, "", "", 19.351, "", 57.78, 0.538}, 
 {"CIV", "Africa", "Cote d'Ivoire", "2020-08-18", 17150., 43., 43.286, 110., 
  0., 0.714, 650.156, 1.63, 1.641, 4.17, 0., 0.027, 0.88, "", "", "", "", "", 
  "", "", "", 918., 115338., 4.372, 0.035, 711., 0.027, 0.061, 16.4, 
  "samples tested", "", "", "", "", "", "", "", "", "", 31.94, 2.6378275*^7, 
  76.399, 18.7, 2.933, 1.582, 3601.006, 28.2, 303.74, 2.42, "", "", 19.351, 
  "", 57.78, 0.538}, {"CIV", "Africa", "Cote d'Ivoire", "2020-08-19", 17232., 
  82., 55., 111., 1., 0.857, 653.265, 3.109, 2.085, 4.208, 0.038, 0.032, 
  0.89, "", "", "", "", "", "", "", "", 1447., 116785., 4.427, 0.055, 882., 
  0.033, 0.062, 16., "samples tested", "", "", "", "", "", "", "", "", "", 
  31.94, 2.6378275*^7, 76.399, 18.7, 2.933, 1.582, 3601.006, 28.2, 303.74, 
  2.42, "", "", 19.351, "", 57.78, 0.538}, {"CIV", "Africa", "Cote d'Ivoire", 
  "2020-08-20", 17249., 17., 51.429, 112., 1., 0.714, 653.909, 0.644, 1.95, 
  4.246, 0.038, 0.027, 0.9, "", "", "", "", "", "", "", "", 330., 117115., 
  4.44, 0.013, 855., 0.032, 0.06, 16.6, "samples tested", "", "", "", "", "", 
  "", "", "", "", 31.94, 2.6378275*^7, 76.399, 18.7, 2.933, 1.582, 3601.006, 
  28.2, 303.74, 2.42, "", "", 19.351, "", 57.78, 0.538}, 
 {"CIV", "Africa", "Cote d'Ivoire", "2020-08-21", 17310., 61., 53.571, 112., 
  0., 0.571, 656.222, 2.313, 2.031, 4.246, 0., 0.022, 0.92, "", "", "", "", 
  "", "", "", "", 950., 118065., 4.476, 0.036, 858., 0.033, 0.062, 16., 
  "samples tested", "", "", "", "", "", "", "", "", "", 38.43, 2.6378275*^7, 
  76.399, 18.7, 2.933, 1.582, 3601.006, 28.2, 303.74, 2.42, "", "", 19.351, 
  "", 57.78, 0.538}, {"CIV", "Africa", "Cote d'Ivoire", "2020-08-22", 17374., 
  64., 54.429, 113., 1., 0.714, 658.648, 2.426, 2.063, 4.284, 0.038, 0.027, 
  0.93, "", "", "", "", "", "", "", "", 1101., 119166., 4.518, 0.042, 891., 
  0.034, 0.061, 16.4, "samples tested", "", "", "", "", "", "", "", "", "", 
  38.43, 2.6378275*^7, 76.399, 18.7, 2.933, 1.582, 3601.006, 28.2, 303.74, 
  2.42, "", "", 19.351, "", 57.78, 0.538}, {"CIV", "Africa", "Cote d'Ivoire", 
  "2020-08-23", 17471., 97., 63.571, 113., 0., 0.429, 662.325, 3.677, 2.41, 
  4.284, 0., 0.016, 0.94, "", "", "", "", "", "", "", "", 1133., 120299., 
  4.561, 0.043, 987., 0.037, 0.064, 15.5, "samples tested", "", "", "", "", 
  "", "", "", "", "", 38.43, 2.6378275*^7, 76.399, 18.7, 2.933, 1.582, 
  3601.006, 28.2, 303.74, 2.42, "", "", 19.351, "", 57.78, 0.538}, 
 {"CIV", "Africa", "Cote d'Ivoire", "2020-08-24", 17506., 35., 57., 114., 1., 
  0.571, 663.652, 1.327, 2.161, 4.322, 0.038, 0.022, 0.95, "", "", "", "", 
  "", "", "", "", 987., 121286., 4.598, 0.037, 981., 0.037, 0.058, 17.2, 
  "samples tested", "", "", "", "", "", "", "", "", "", 38.43, 2.6378275*^7, 
  76.399, 18.7, 2.933, 1.582, 3601.006, 28.2, 303.74, 2.42, "", "", 19.351, 
  "", 57.78, 0.538}, {"CIV", "Africa", "Cote d'Ivoire", "2020-08-25", 17562., 
  56., 58.857, 114., 0., 0.571, 665.775, 2.123, 2.231, 4.322, 0., 0.022, 
  0.96, "", "", "", "", "", "", "", "", 793., 122079., 4.628, 0.03, 963., 
  0.037, 0.061, 16.4, "samples tested", "", "", "", "", "", "", "", "", "", 
  38.43, 2.6378275*^7, 76.399, 18.7, 2.933, 1.582, 3601.006, 28.2, 303.74, 
  2.42, "", "", 19.351, "", 57.78, 0.538}, {"CIV", "Africa", "Cote d'Ivoire", 
  "2020-08-26", 17603., 41., 53., 114., 0., 0.429, 667.329, 1.554, 2.009, 
  4.322, 0., 0.016, 0.97, "", "", "", "", "", "", "", "", 896., 122975., 
  4.662, 0.034, 884., 0.034, 0.06, 16.7, "samples tested", "", "", "", "", 
  "", "", "", "", "", 38.43, 2.6378275*^7, 76.399, 18.7, 2.933, 1.582, 
  3601.006, 28.2, 303.74, 2.42, "", "", 19.351, "", 57.78, 0.538}, 
 {"CIV", "Africa", "Cote d'Ivoire", "2020-08-27", 17702., 99., 64.714, 115., 
  1., 0.429, 671.083, 3.753, 2.453, 4.36, 0.038, 0.016, 0.99, "", "", "", "", 
  "", "", "", "", 1082., 124057., 4.703, 0.041, 992., 0.038, 0.065, 15.3, 
  "samples tested", "", "", "", "", "", "", "", "", "", 38.43, 2.6378275*^7, 
  76.399, 18.7, 2.933, 1.582, 3601.006, 28.2, 303.74, 2.42, "", "", 19.351, 
  "", 57.78, 0.538}, {"CIV", "Africa", "Cote d'Ivoire", "2020-08-28", 17797., 
  95., 69.571, 115., 0., 0.429, 674.684, 3.601, 2.637, 4.36, 0., 0.016, 0.99, 
  "", "", "", "", "", "", "", "", 1028., 125085., 4.742, 0.039, 1003., 0.038, 
  0.069, 14.4, "samples tested", "", "", "", "", "", "", "", "", "", 38.43, 
  2.6378275*^7, 76.399, 18.7, 2.933, 1.582, 3601.006, 28.2, 303.74, 2.42, "", 
  "", 19.351, "", 57.78, 0.538}, {"CIV", "Africa", "Cote d'Ivoire", 
  "2020-08-29", 17893., 96., 74.143, 115., 0., 0.286, 678.323, 3.639, 2.811, 
  4.36, 0., 0.011, 0.99, "", "", "", "", "", "", "", "", 887., 125972., 
  4.776, 0.034, 972., 0.037, 0.076, 13.1, "samples tested", "", "", "", "", 
  "", "", "", "", "", 38.43, 2.6378275*^7, 76.399, 18.7, 2.933, 1.582, 
  3601.006, 28.2, 303.74, 2.42, "", "", 19.351, "", 57.78, 0.538}, 
 {"CIV", "Africa", "Cote d'Ivoire", "2020-08-30", 17948., 55., 68.143, 115., 
  0., 0.286, 680.408, 2.085, 2.583, 4.36, 0., 0.011, 1., "", "", "", "", "", 
  "", "", "", 580., 126552., 4.798, 0.022, 893., 0.034, 0.076, 13.1, 
  "samples tested", "", "", "", "", "", "", "", "", "", 38.43, 2.6378275*^7, 
  76.399, 18.7, 2.933, 1.582, 3601.006, 28.2, 303.74, 2.42, "", "", 19.351, 
  "", 57.78, 0.538}, {"CIV", "Africa", "Cote d'Ivoire", "2020-08-31", 18067., 
  119., 80.143, 117., 2., 0.429, 684.92, 4.511, 3.038, 4.435, 0.076, 0.016, 
  1., "", "", "", "", "", "", "", "", 1252., 127804., 4.845, 0.047, 931., 
  0.035, 0.086, 11.6, "samples tested", "", "", "", "", "", "", "", "", "", 
  38.43, 2.6378275*^7, 76.399, 18.7, 2.933, 1.582, 3601.006, 28.2, 303.74, 
  2.42, "", "", 19.351, "", 57.78, 0.538}, {"CIV", "Africa", "Cote d'Ivoire", 
  "2020-09-01", 18103., 36., 77.286, 117., 0., 0.429, 686.284, 1.365, 2.93, 
  4.435, 0., 0.016, 0.99, "", "", "", "", "", "", "", "", 383., 128187., 
  4.86, 0.015, 873., 0.033, 0.089, 11.3, "samples tested", "", "", "", "", 
  "", "", "", "", "", 38.43, 2.6378275*^7, 76.399, 18.7, 2.933, 1.582, 
  3601.006, 28.2, 303.74, 2.42, "", "", 19.351, "", 57.78, 0.538}, 
 {"CIV", "Africa", "Cote d'Ivoire", "2020-09-02", 18161., 58., 79.714, 117., 
  0., 0.429, 688.483, 2.199, 3.022, 4.435, 0., 0.016, 0.99, "", "", "", "", 
  "", "", "", "", 938., 129125., 4.895, 0.036, 879., 0.033, 0.091, 11., 
  "samples tested", "", "", "", "", "", "", "", "", "", 38.43, 2.6378275*^7, 
  76.399, 18.7, 2.933, 1.582, 3601.006, 28.2, 303.74, 2.42, "", "", 19.351, 
  "", 57.78, 0.538}, {"CIV", "Africa", "Cote d'Ivoire", "2020-09-03", 18208., 
  47., 72.286, 119., 2., 0.571, 690.265, 1.782, 2.74, 4.511, 0.076, 0.022, 
  0.99, "", "", "", "", "", "", "", "", 921., 130046., 4.93, 0.035, 856., 
  0.032, 0.084, 11.8, "samples tested", "", "", "", "", "", "", "", "", "", 
  38.43, 2.6378275*^7, 76.399, 18.7, 2.933, 1.582, 3601.006, 28.2, 303.74, 
  2.42, "", "", 19.351, "", 57.78, 0.538}, {"CIV", "Africa", "Cote d'Ivoire", 
  "2020-09-04", 18269., 61., 67.429, 119., 0., 0.571, 692.578, 2.313, 2.556, 
  4.511, 0., 0.022, 0.99, "", "", "", "", "", "", "", "", 1104., 131150., 
  4.972, 0.042, 866., 0.033, 0.078, 12.8, "samples tested", "", "", "", "", 
  "", "", "", "", "", 38.43, 2.6378275*^7, 76.399, 18.7, 2.933, 1.582, 
  3601.006, 28.2, 303.74, 2.42, "", "", 19.351, "", 57.78, 0.538}, 
 {"CIV", "Africa", "Cote d'Ivoire", "2020-09-05", 18472., 203., 82.714, 119., 
  0., 0.571, 700.273, 7.696, 3.136, 4.511, 0., 0.022, 1., "", "", "", "", "", 
  "", "", "", 1713., 132863., 5.037, 0.065, 984., 0.037, 0.084, 11.9, 
  "samples tested", "", "", "", "", "", "", "", "", "", 38.43, 2.6378275*^7, 
  76.399, 18.7, 2.933, 1.582, 3601.006, 28.2, 303.74, 2.42, "", "", 19.351, 
  "", 57.78, 0.538}, {"CIV", "Africa", "Cote d'Ivoire", "2020-09-06", 18588., 
  116., 91.429, 119., 0., 0.571, 704.671, 4.398, 3.466, 4.511, 0., 0.022, 
  0.99, "", "", "", "", "", "", "", "", 1163., 134026., 5.081, 0.044, 1068., 
  0.04, 0.086, 11.7, "samples tested", "", "", "", "", "", "", "", "", "", 
  38.43, 2.6378275*^7, 76.399, 18.7, 2.933, 1.582, 3601.006, 28.2, 303.74, 
  2.42, "", "", 19.351, "", 57.78, 0.538}, {"CIV", "Africa", "Cote d'Ivoire", 
  "2020-09-07", 18701., 113., 90.571, 119., 0., 0.286, 708.955, 4.284, 3.434, 
  4.511, 0., 0.011, 0.97, "", "", "", "", "", "", "", "", 759., 134785., 
  5.11, 0.029, 997., 0.038, 0.091, 11., "samples tested", "", "", "", "", "", 
  "", "", "", "", 38.43, 2.6378275*^7, 76.399, 18.7, 2.933, 1.582, 3601.006, 
  28.2, 303.74, 2.42, "", "", 19.351, "", 57.78, 0.538}, 
 {"CIV", "Africa", "Cote d'Ivoire", "2020-09-08", 18778., 77., 96.429, 119., 
  0., 0.286, 711.874, 2.919, 3.656, 4.511, 0., 0.011, 0.95, "", "", "", "", 
  "", "", "", "", 492., 135277., 5.128, 0.019, 1013., 0.038, 0.095, 10.5, 
  "samples tested", "", "", "", "", "", "", "", "", "", 38.43, 2.6378275*^7, 
  76.399, 18.7, 2.933, 1.582, 3601.006, 28.2, 303.74, 2.42, "", "", 19.351, 
  "", 57.78, 0.538}, {"CIV", "Africa", "Cote d'Ivoire", "2020-09-09", 18815., 
  37., 93.429, 119., 0., 0.286, 713.276, 1.403, 3.542, 4.511, 0., 0.011, 
  0.93, "", "", "", "", "", "", "", "", 1164., 136441., 5.172, 0.044, 1045., 
  0.04, 0.089, 11.2, "samples tested", "", "", "", "", "", "", "", "", "", 
  38.43, 2.6378275*^7, 76.399, 18.7, 2.933, 1.582, 3601.006, 28.2, 303.74, 
  2.42, "", "", 19.351, "", 57.78, 0.538}, {"CIV", "Africa", "Cote d'Ivoire", 
  "2020-09-10", 18869., 54., 94.429, 119., 0., 0., 715.324, 2.047, 3.58, 
  4.511, 0., 0., 0.91, "", "", "", "", "", "", "", "", 1480., 137921., 5.229, 
  0.056, 1125., 0.043, 0.084, 11.9, "samples tested", "", "", "", "", "", "", 
  "", "", "", 39.81, 2.6378275*^7, 76.399, 18.7, 2.933, 1.582, 3601.006, 
  28.2, 303.74, 2.42, "", "", 19.351, "", 57.78, 0.538}, 
 {"CIV", "Africa", "Cote d'Ivoire", "2020-09-11", 18916., 47., 92.429, 119., 
  0., 0., 717.105, 1.782, 3.504, 4.511, 0., 0., 0.9, "", "", "", "", "", "", 
  "", "", 1785., 139706., 5.296, 0.068, 1222., 0.046, 0.076, 13.2, 
  "samples tested", "", "", "", "", "", "", "", "", "", 39.81, 2.6378275*^7, 
  76.399, 18.7, 2.933, 1.582, 3601.006, 28.2, 303.74, 2.42, "", "", 19.351, 
  "", 57.78, 0.538}, {"CIV", "Africa", "Cote d'Ivoire", "2020-09-12", 18916., 
  0., 63.429, 119., 0., 0., 717.105, 0., 2.405, 4.511, 0., 0., 0.89, "", "", 
  "", "", "", "", "", "", 1756., 141462., 5.363, 0.067, 1228., 0.047, 0.052, 
  19.4, "samples tested", "", "", "", "", "", "", "", "", "", 39.81, 
  2.6378275*^7, 76.399, 18.7, 2.933, 1.582, 3601.006, 28.2, 303.74, 2.42, "", 
  "", 19.351, "", 57.78, 0.538}, {"CIV", "Africa", "Cote d'Ivoire", 
  "2020-09-13", 19013., 97., 60.714, 120., 1., 0.143, 720.783, 3.677, 2.302, 
  4.549, 0.038, 0.005, 0.89, "", "", "", "", "", "", "", "", 786., 142248., 
  5.393, 0.03, 1175., 0.045, 0.052, 19.4, "samples tested", "", "", "", "", 
  "", "", "", "", "", 39.81, 2.6378275*^7, 76.399, 18.7, 2.933, 1.582, 
  3601.006, 28.2, 303.74, 2.42, "", "", 19.351, "", 57.78, 0.538}, 
 {"CIV", "Africa", "Cote d'Ivoire", "2020-09-14", 19066., 53., 52.143, 120., 
  0., 0.143, 722.792, 2.009, 1.977, 4.549, 0., 0.005, 0.89, "", "", "", "", 
  "", "", "", "", 1413., 143661., 5.446, 0.054, 1268., 0.048, 0.041, 24.3, 
  "samples tested", "", "", "", "", "", "", "", "", "", 37.96, 2.6378275*^7, 
  76.399, 18.7, 2.933, 1.582, 3601.006, 28.2, 303.74, 2.42, "", "", 19.351, 
  "", 57.78, 0.538}, {"CIV", "Africa", "Cote d'Ivoire", "2020-09-15", 19100., 
  34., 46., 120., 0., 0.143, 724.081, 1.289, 1.744, 4.549, 0., 0.005, 0.88, 
  "", "", "", "", "", "", "", "", 1098., 144759., 5.488, 0.042, 1355., 0.051, 
  0.034, 29.5, "samples tested", "", "", "", "", "", "", "", "", "", 37.96, 
  2.6378275*^7, 76.399, 18.7, 2.933, 1.582, 3601.006, 28.2, 303.74, 2.42, "", 
  "", 19.351, "", 57.78, 0.538}, {"CIV", "Africa", "Cote d'Ivoire", 
  "2020-09-16", 19132., 32., 45.286, 120., 0., 0.143, 725.294, 1.213, 1.717, 
  4.549, 0., 0.005, 0.88, "", "", "", "", "", "", "", "", 1553., 146312., 
  5.547, 0.059, 1410., 0.053, 0.032, 31.1, "samples tested", "", "", "", "", 
  "", "", "", "", "", 37.96, 2.6378275*^7, 76.399, 18.7, 2.933, 1.582, 
  3601.006, 28.2, 303.74, 2.42, "", "", 19.351, "", 57.78, 0.538}, 
 {"CIV", "Africa", "Cote d'Ivoire", "2020-09-17", 19158., 26., 41.286, 120., 
  0., 0.143, 726.279, 0.986, 1.565, 4.549, 0., 0.005, 0.87, "", "", "", "", 
  "", "", "", "", 1253., 147565., 5.594, 0.048, 1378., 0.052, 0.03, 33.4, 
  "samples tested", "", "", "", "", "", "", "", "", "", 37.96, 2.6378275*^7, 
  76.399, 18.7, 2.933, 1.582, 3601.006, 28.2, 303.74, 2.42, "", "", 19.351, 
  "", 57.78, 0.538}, {"CIV", "Africa", "Cote d'Ivoire", "2020-09-18", 19200., 
  42., 40.571, 120., 0., 0.143, 727.872, 1.592, 1.538, 4.549, 0., 0.005, 
  0.88, "", "", "", "", "", "", "", "", 1392., 148957., 5.647, 0.053, 1322., 
  0.05, 0.031, 32.6, "samples tested", "", "", "", "", "", "", "", "", "", 
  37.96, 2.6378275*^7, 76.399, 18.7, 2.933, 1.582, 3601.006, 28.2, 303.74, 
  2.42, "", "", 19.351, "", 57.78, 0.538}, {"CIV", "Africa", "Cote d'Ivoire", 
  "2020-09-19", 19269., 69., 50.429, 120., 0., 0.143, 730.487, 2.616, 1.912, 
  4.549, 0., 0.005, 0.88, "", "", "", "", "", "", "", "", 1689., 150646., 
  5.711, 0.064, 1312., 0.05, 0.038, 26., "samples tested", "", "", "", "", 
  "", "", "", "", "", 37.96, 2.6378275*^7, 76.399, 18.7, 2.933, 1.582, 
  3601.006, 28.2, 303.74, 2.42, "", "", 19.351, "", 57.78, 0.538}, 
 {"CIV", "Africa", "Cote d'Ivoire", "2020-09-20", 19320., 51., 43.857, 120., 
  0., 0., 732.421, 1.933, 1.663, 4.549, 0., 0., 0.89, "", "", "", "", "", "", 
  "", "", 1881., 152527., 5.782, 0.071, 1468., 0.056, 0.03, 33.5, 
  "samples tested", "", "", "", "", "", "", "", "", "", 37.96, 2.6378275*^7, 
  76.399, 18.7, 2.933, 1.582, 3601.006, 28.2, 303.74, 2.42, "", "", 19.351, 
  "", 57.78, 0.538}, {"CIV", "Africa", "Cote d'Ivoire", "2020-09-21", 19327., 
  7., 37.286, 120., 0., 0., 732.686, 0.265, 1.414, 4.549, 0., 0., 0.89, "", 
  "", "", "", "", "", "", "", 155., 152682., 5.788, 0.006, 1289., 0.049, 
  0.029, 34.6, "samples tested", "", "", "", "", "", "", "", "", "", 37.96, 
  2.6378275*^7, 76.399, 18.7, 2.933, 1.582, 3601.006, 28.2, 303.74, 2.42, "", 
  "", 19.351, "", 57.78, 0.538}, {"CIV", "Africa", "Cote d'Ivoire", 
  "2020-09-22", 19343., 16., 34.714, 120., 0., 0., 733.293, 0.607, 1.316, 
  4.549, 0., 0., 0.89, "", "", "", "", "", "", "", "", 546., 153228., 5.809, 
  0.021, 1210., 0.046, 0.029, 34.9, "samples tested", "", "", "", "", "", "", 
  "", "", "", 36.11, 2.6378275*^7, 76.399, 18.7, 2.933, 1.582, 3601.006, 
  28.2, 303.74, 2.42, "", "", 19.351, "", 57.78, 0.538}, 
 {"CIV", "Africa", "Cote d'Ivoire", "2020-09-23", 19430., 87., 42.571, 120., 
  0., 0., 736.591, 3.298, 1.614, 4.549, 0., 0., 0.9, "", "", "", "", "", "", 
  "", "", 1742., 154970., 5.875, 0.066, 1237., 0.047, 0.034, 29.1, 
  "samples tested", "", "", "", "", "", "", "", "", "", 36.11, 2.6378275*^7, 
  76.399, 18.7, 2.933, 1.582, 3601.006, 28.2, 303.74, 2.42, "", "", 19.351, 
  "", 57.78, 0.538}, {"CIV", "Africa", "Cote d'Ivoire", "2020-09-24", 19501., 
  71., 49., 120., 0., 0., 739.283, 2.692, 1.858, 4.549, 0., 0., 0.9, "", "", 
  "", "", "", "", "", "", 1420., 156390., 5.929, 0.054, 1261., 0.048, 0.039, 
  25.7, "samples tested", "", "", "", "", "", "", "", "", "", 36.11, 
  2.6378275*^7, 76.399, 18.7, 2.933, 1.582, 3601.006, 28.2, 303.74, 2.42, "", 
  "", 19.351, "", 57.78, 0.538}, {"CIV", "Africa", "Cote d'Ivoire", 
  "2020-09-25", 19556., 55., 50.857, 120., 0., 0., 741.368, 2.085, 1.928, 
  4.549, 0., 0., 0.9, "", "", "", "", "", "", "", "", 1632., 158022., 5.991, 
  0.062, 1295., 0.049, 0.039, 25.5, "samples tested", "", "", "", "", "", "", 
  "", "", "", 36.11, 2.6378275*^7, 76.399, 18.7, 2.933, 1.582, 3601.006, 
  28.2, 303.74, 2.42, "", "", 19.351, "", 57.78, 0.538}, 
 {"CIV", "Africa", "Cote d'Ivoire", "2020-09-26", 19600., 44., 47.286, 120., 
  0., 0., 743.036, 1.668, 1.793, 4.549, 0., 0., 0.89, "", "", "", "", "", "", 
  "", "", 1263., 159285., 6.038, 0.048, 1234., 0.047, 0.038, 26.1, 
  "samples tested", "", "", "", "", "", "", "", "", "", 36.11, 2.6378275*^7, 
  76.399, 18.7, 2.933, 1.582, 3601.006, 28.2, 303.74, 2.42, "", "", 19.351, 
  "", 57.78, 0.538}, {"CIV", "Africa", "Cote d'Ivoire", "2020-09-27", 19629., 
  29., 44.143, 120., 0., 0., 744.135, 1.099, 1.673, 4.549, 0., 0., 0.89, "", 
  "", "", "", "", "", "", "", 907., 160192., 6.073, 0.034, 1095., 0.042, 
  0.04, 24.8, "samples tested", "", "", "", "", "", "", "", "", "", 36.11, 
  2.6378275*^7, 76.399, 18.7, 2.933, 1.582, 3601.006, 28.2, 303.74, 2.42, "", 
  "", 19.351, "", 57.78, 0.538}, {"CIV", "Africa", "Cote d'Ivoire", 
  "2020-09-28", 19641., 12., 44.857, 120., 0., 0., 744.59, 0.455, 1.701, 
  4.549, 0., 0., 0.89, "", "", "", "", "", "", "", "", 236., 160428., 6.082, 
  0.009, 1107., 0.042, 0.041, 24.7, "samples tested", "", "", "", "", "", "", 
  "", "", "", 36.11, 2.6378275*^7, 76.399, 18.7, 2.933, 1.582, 3601.006, 
  28.2, 303.74, 2.42, "", "", 19.351, "", 57.78, 0.538}, 
 {"CIV", "Africa", "Cote d'Ivoire", "2020-09-29", 19669., 28., 46.571, 120., 
  0., 0., 745.651, 1.061, 1.766, 4.549, 0., 0., 0.89, "", "", "", "", "", "", 
  "", "", 693., 161121., 6.108, 0.026, 1128., 0.043, 0.041, 24.2, 
  "samples tested", "", "", "", "", "", "", "", "", "", 36.11, 2.6378275*^7, 
  76.399, 18.7, 2.933, 1.582, 3601.006, 28.2, 303.74, 2.42, "", "", 19.351, 
  "", 57.78, 0.538}, {"CIV", "Africa", "Cote d'Ivoire", "2020-09-30", 19724., 
  55., 42., 120., 0., 0., 747.737, 2.085, 1.592, 4.549, 0., 0., 0.89, "", "", 
  "", "", "", "", "", "", 1660., 162781., 6.171, 0.063, 1116., 0.042, 0.038, 
  26.6, "samples tested", "", "", "", "", "", "", "", "", "", 36.11, 
  2.6378275*^7, 76.399, 18.7, 2.933, 1.582, 3601.006, 28.2, 303.74, 2.42, "", 
  "", 19.351, "", 57.78, 0.538}, {"CIV", "Africa", "Cote d'Ivoire", 
  "2020-10-01", 19755., 31., 36.286, 120., 0., 0., 748.912, 1.175, 1.376, 
  4.549, 0., 0., 0.89, "", "", "", "", "", "", "", "", 934., 163715., 6.206, 
  0.035, 1046., 0.04, 0.035, 28.8, "samples tested", "", "", "", "", "", "", 
  "", "", "", 36.11, 2.6378275*^7, 76.399, 18.7, 2.933, 1.582, 3601.006, 
  28.2, 303.74, 2.42, "", "", 19.351, "", 57.78, 0.538}, 
 {"CIV", "Africa", "Cote d'Ivoire", "2020-10-02", 19793., 38., 33.857, 120., 
  0., 0., 750.352, 1.441, 1.284, 4.549, 0., 0., 0.9, "", "", "", "", "", "", 
  "", "", 1124., 164839., 6.249, 0.043, 974., 0.037, 0.035, 28.8, 
  "samples tested", "", "", "", "", "", "", "", "", "", 36.11, 2.6378275*^7, 
  76.399, 18.7, 2.933, 1.582, 3601.006, 28.2, 303.74, 2.42, "", "", 19.351, 
  "", 57.78, 0.538}, {"CIV", "Africa", "Cote d'Ivoire", "2020-10-03", 19849., 
  56., 35.571, 120., 0., 0., 752.475, 2.123, 1.349, 4.549, 0., 0., 0.9, "", 
  "", "", "", "", "", "", "", 896., 165735., 6.283, 0.034, 921., 0.035, 
  0.039, 25.9, "samples tested", "", "", "", "", "", "", "", "", "", 36.11, 
  2.6378275*^7, 76.399, 18.7, 2.933, 1.582, 3601.006, 28.2, 303.74, 2.42, "", 
  "", 19.351, "", 57.78, 0.538}, {"CIV", "Africa", "Cote d'Ivoire", 
  "2020-10-04", 19882., 33., 36.143, 120., 0., 0., 753.726, 1.251, 1.37, 
  4.549, 0., 0., 0.9, "", "", "", "", "", "", "", "", 794., 166529., 6.313, 
  0.03, 905., 0.034, 0.04, 25., "samples tested", "", "", "", "", "", "", "", 
  "", "", 36.11, 2.6378275*^7, 76.399, 18.7, 2.933, 1.582, 3601.006, 28.2, 
  303.74, 2.42, "", "", 19.351, "", 57.78, 0.538}, 
 {"CIV", "Africa", "Cote d'Ivoire", "2020-10-05", 19885., 3., 34.857, 120., 
  0., 0., 753.84, 0.114, 1.321, 4.549, 0., 0., 0.9, "", "", "", "", "", "", 
  "", "", 170., 166699., 6.32, 0.006, 896., 0.034, 0.039, 25.7, 
  "samples tested", "", "", "", "", "", "", "", "", "", 36.11, 2.6378275*^7, 
  76.399, 18.7, 2.933, 1.582, 3601.006, 28.2, 303.74, 2.42, "", "", 19.351, 
  "", 57.78, 0.538}, {"CIV", "Africa", "Cote d'Ivoire", "2020-10-06", 19903., 
  18., 33.429, 120., 0., 0., 754.522, 0.682, 1.267, 4.549, 0., 0., 0.91, "", 
  "", "", "", "", "", "", "", 384., 167083., 6.334, 0.015, 852., 0.032, 
  0.039, 25.5, "samples tested", "", "", "", "", "", "", "", "", "", 36.11, 
  2.6378275*^7, 76.399, 18.7, 2.933, 1.582, 3601.006, 28.2, 303.74, 2.42, "", 
  "", 19.351, "", 57.78, 0.538}, {"CIV", "Africa", "Cote d'Ivoire", 
  "2020-10-07", 19935., 32., 30.143, 120., 0., 0., 755.736, 1.213, 1.143, 
  4.549, 0., 0., 0.92, "", "", "", "", "", "", "", "", 1226., 168309., 6.381, 
  0.046, 790., 0.03, 0.038, 26.2, "samples tested", "", "", "", "", "", "", 
  "", "", "", 36.11, 2.6378275*^7, 76.399, 18.7, 2.933, 1.582, 3601.006, 
  28.2, 303.74, 2.42, "", "", 19.351, "", 57.78, 0.538}, 
 {"CIV", "Africa", "Cote d'Ivoire", "2020-10-08", 19982., 47., 32.429, 120., 
  0., 0., 757.517, 1.782, 1.229, 4.549, 0., 0., 0.92, "", "", "", "", "", "", 
  "", "", 1095., 169404., 6.422, 0.042, 813., 0.031, 0.04, 25.1, 
  "samples tested", "", "", "", "", "", "", "", "", "", 36.11, 2.6378275*^7, 
  76.399, 18.7, 2.933, 1.582, 3601.006, 28.2, 303.74, 2.42, "", "", 19.351, 
  "", 57.78, 0.538}, {"CIV", "Africa", "Cote d'Ivoire", "2020-10-09", 20036., 
  54., 34.714, 120., 0., 0., 759.564, 2.047, 1.316, 4.549, 0., 0., 0.93, "", 
  "", "", "", "", "", "", "", 1099., 170503., 6.464, 0.042, 809., 0.031, 
  0.043, 23.3, "samples tested", "", "", "", "", "", "", "", "", "", 36.11, 
  2.6378275*^7, 76.399, 18.7, 2.933, 1.582, 3601.006, 28.2, 303.74, 2.42, "", 
  "", 19.351, "", 57.78, 0.538}, {"CIV", "Africa", "Cote d'Ivoire", 
  "2020-10-10", 20128., 92., 39.857, 120., 0., 0., 763.052, 3.488, 1.511, 
  4.549, 0., 0., 0.93, "", "", "", "", "", "", "", "", 1805., 172308., 6.532, 
  0.068, 939., 0.036, 0.042, 23.6, "samples tested", "", "", "", "", "", "", 
  "", "", "", 36.11, 2.6378275*^7, 76.399, 18.7, 2.933, 1.582, 3601.006, 
  28.2, 303.74, 2.42, "", "", 19.351, "", 57.78, 0.538}, 
 {"CIV", "Africa", "Cote d'Ivoire", "2020-10-11", 20154., 26., 38.857, 120., 
  0., 0., 764.038, 0.986, 1.473, 4.549, 0., 0., 0.92, "", "", "", "", "", "", 
  "", "", 906., 173214., 6.567, 0.034, 955., 0.036, 0.041, 24.6, 
  "samples tested", "", "", "", "", "", "", "", "", "", 36.11, 2.6378275*^7, 
  76.399, 18.7, 2.933, 1.582, 3601.006, 28.2, 303.74, 2.42, "", "", 19.351, 
  "", 57.78, 0.538}, {"CIV", "Africa", "Cote d'Ivoire", "2020-10-12", 20155., 
  1., 38.571, 120., 0., 0., 764.076, 0.038, 1.462, 4.549, 0., 0., 0.91, "", 
  "", "", "", "", "", "", "", 68., 173282., 6.569, 0.003, 940., 0.036, 0.041, 
  24.4, "samples tested", "", "", "", "", "", "", "", "", "", 36.11, 
  2.6378275*^7, 76.399, 18.7, 2.933, 1.582, 3601.006, 28.2, 303.74, 2.42, "", 
  "", 19.351, "", 57.78, 0.538}, {"CIV", "Africa", "Cote d'Ivoire", 
  "2020-10-13", 20183., 28., 40., 120., 0., 0., 765.137, 1.061, 1.516, 4.549, 
  0., 0., 0.91, "", "", "", "", "", "", "", "", 941., 174223., 6.605, 0.036, 
  1020., 0.039, 0.039, 25.5, "samples tested", "", "", "", "", "", "", "", 
  "", "", 36.11, 2.6378275*^7, 76.399, 18.7, 2.933, 1.582, 3601.006, 28.2, 
  303.74, 2.42, "", "", 19.351, "", 57.78, 0.538}, 
 {"CIV", "Africa", "Cote d'Ivoire", "2020-10-14", 20217., 34., 40.286, 120., 
  0., 0., 766.426, 1.289, 1.527, 4.549, 0., 0., 0.9, "", "", "", "", "", "", 
  "", "", 1443., 175666., 6.659, 0.055, 1051., 0.04, 0.038, 26.1, 
  "samples tested", "", "", "", "", "", "", "", "", "", 36.11, 2.6378275*^7, 
  76.399, 18.7, 2.933, 1.582, 3601.006, 28.2, 303.74, 2.42, "", "", 19.351, 
  "", 57.78, 0.538}, {"CIV", "Africa", "Cote d'Ivoire", "2020-10-15", 20257., 
  40., 39.286, 120., 0., 0., 767.943, 1.516, 1.489, 4.549, 0., 0., 0.9, "", 
  "", "", "", "", "", "", "", 1178., 176844., 6.704, 0.045, 1063., 0.04, 
  0.037, 27.1, "samples tested", "", "", "", "", "", "", "", "", "", 36.11, 
  2.6378275*^7, 76.399, 18.7, 2.933, 1.582, 3601.006, 28.2, 303.74, 2.42, "", 
  "", 19.351, "", 57.78, 0.538}, {"CIV", "Africa", "Cote d'Ivoire", 
  "2020-10-16", 20275., 18., 34.143, 121., 1., 0.143, 768.625, 0.682, 1.294, 
  4.587, 0.038, 0.005, 0.9, "", "", "", "", "", "", "", "", 973., 177817., 
  6.741, 0.037, 1045., 0.04, 0.033, 30.6, "samples tested", "", "", "", "", 
  "", "", "", "", "", 36.11, 2.6378275*^7, 76.399, 18.7, 2.933, 1.582, 
  3601.006, 28.2, 303.74, 2.42, "", "", 19.351, "", 57.78, 0.538}, 
 {"CIV", "Africa", "Cote d'Ivoire", "2020-10-17", 20301., 26., 24.714, 121., 
  0., 0.143, 769.611, 0.986, 0.937, 4.587, 0., 0.005, 0.9, "", "", "", "", 
  "", "", "", "", 984., 178801., 6.778, 0.037, 928., 0.035, 0.027, 37.5, 
  "samples tested", "", "", "", "", "", "", "", "", "", 36.11, 2.6378275*^7, 
  76.399, 18.7, 2.933, 1.582, 3601.006, 28.2, 303.74, 2.42, "", "", 19.351, 
  "", 57.78, 0.538}, {"CIV", "Africa", "Cote d'Ivoire", "2020-10-18", 20323., 
  22., 24.143, 121., 0., 0.143, 770.445, 0.834, 0.915, 4.587, 0., 0.005, 0.9, 
  "", "", "", "", "", "", "", "", 1239., 180040., 6.825, 0.047, 975., 0.037, 
  0.025, 40.4, "samples tested", "", "", "", "", "", "", "", "", "", 36.11, 
  2.6378275*^7, 76.399, 18.7, 2.933, 1.582, 3601.006, 28.2, 303.74, 2.42, "", 
  "", 19.351, "", 57.78, 0.538}, {"CIV", "Africa", "Cote d'Ivoire", 
  "2020-10-19", 20324., 1., 24.143, 121., 0., 0.143, 770.483, 0.038, 0.915, 
  4.587, 0., 0.005, 0.91, "", "", "", "", "", "", "", "", 760., 180800., 
  6.854, 0.029, 1074., 0.041, 0.022, 44.5, "samples tested", "", "", "", "", 
  "", "", "", "", "", 36.11, 2.6378275*^7, 76.399, 18.7, 2.933, 1.582, 
  3601.006, 28.2, 303.74, 2.42, "", "", 19.351, "", 57.78, 0.538}, 
 {"CIV", "Africa", "Cote d'Ivoire", "2020-10-20", 20342., 18., 22.714, 121., 
  0., 0.143, 771.165, 0.682, 0.861, 4.587, 0., 0.005, 0.92, "", "", "", "", 
  "", "", "", "", 935., 181735., 6.89, 0.035, 1073., 0.041, 0.021, 47.2, 
  "samples tested", "", "", "", "", "", "", "", "", "", 36.11, 2.6378275*^7, 
  76.399, 18.7, 2.933, 1.582, 3601.006, 28.2, 303.74, 2.42, "", "", 19.351, 
  "", 57.78, 0.538}, {"CIV", "Africa", "Cote d'Ivoire", "2020-10-21", 20363., 
  21., 20.857, 121., 0., 0.143, 771.961, 0.796, 0.791, 4.587, 0., 0.005, 
  0.92, "", "", "", "", "", "", "", "", "", "", "", "", 986., 0.037, 0.021, 
  47.3, "samples tested", "", "", "", "", "", "", "", "", "", 36.11, 
  2.6378275*^7, 76.399, 18.7, 2.933, 1.582, 3601.006, 28.2, 303.74, 2.42, "", 
  "", 19.351, "", 57.78, 0.538}, {"CIV", "Africa", "Cote d'Ivoire", 
  "2020-10-22", 20390., 27., 19., 121., 0., 0.143, 772.985, 1.024, 0.72, 
  4.587, 0., 0.005, 0.93, "", "", "", "", "", "", "", "", "", 183400., 6.953, 
  "", 937., 0.036, 0.02, 49.3, "samples tested", "", "", "", "", "", "", "", 
  "", "", 36.11, 2.6378275*^7, 76.399, 18.7, 2.933, 1.582, 3601.006, 28.2, 
  303.74, 2.42, "", "", 19.351, "", 57.78, 0.538}, 
 {"CIV", "Africa", "Cote d'Ivoire", "2020-10-23", 20405., 15., 18.571, 121., 
  0., 0., 773.553, 0.569, 0.704, 4.587, 0., 0., 0.95, "", "", "", "", "", "", 
  "", "", 1396., 184796., 7.006, 0.053, 997., 0.038, 0.019, 53.7, 
  "samples tested", "", "", "", "", "", "", "", "", "", 36.11, 2.6378275*^7, 
  76.399, 18.7, 2.933, 1.582, 3601.006, 28.2, 303.74, 2.42, "", "", 19.351, 
  "", 57.78, 0.538}, {"CIV", "Africa", "Cote d'Ivoire", "2020-10-24", 20429., 
  24., 18.286, 121., 0., 0., 774.463, 0.91, 0.693, 4.587, 0., 0., 0.96, "", 
  "", "", "", "", "", "", "", 1608., 186404., 7.067, 0.061, 1086., 0.041, 
  0.017, 59.4, "samples tested", "", "", "", "", "", "", "", "", "", 30.56, 
  2.6378275*^7, 76.399, 18.7, 2.933, 1.582, 3601.006, 28.2, 303.74, 2.42, "", 
  "", 19.351, "", 57.78, 0.538}, {"CIV", "Africa", "Cote d'Ivoire", 
  "2020-10-25", 20470., 41., 21., 122., 1., 0.143, 776.017, 1.554, 0.796, 
  4.625, 0.038, 0.005, 0.98, "", "", "", "", "", "", "", "", 1613., 188017., 
  7.128, 0.061, 1140., 0.043, 0.018, 54.3, "samples tested", "", "", "", "", 
  "", "", "", "", "", 30.56, 2.6378275*^7, 76.399, 18.7, 2.933, 1.582, 
  3601.006, 28.2, 303.74, 2.42, "", "", 19.351, "", 57.78, 0.538}, 
 {"CIV", "Africa", "Cote d'Ivoire", "2020-10-26", 20486., 16., 23.143, 122., 
  0., 0.143, 776.624, 0.607, 0.877, 4.625, 0., 0.005, 0.99, "", "", "", "", 
  "", "", "", "", 699., 188716., 7.154, 0.026, 1131., 0.043, 0.02, 48.9, 
  "samples tested", "", "", "", "", "", "", "", "", "", 30.56, 2.6378275*^7, 
  76.399, 18.7, 2.933, 1.582, 3601.006, 28.2, 303.74, 2.42, "", "", 19.351, 
  "", 57.78, 0.538}, {"CIV", "Africa", "Cote d'Ivoire", "2020-10-27", 20488., 
  2., 20.857, 122., 0., 0.143, 776.7, 0.076, 0.791, 4.625, 0., 0.005, 1., "", 
  "", "", "", "", "", "", "", 336., 189052., 7.167, 0.013, 1045., 0.04, 0.02, 
  50.1, "samples tested", "", "", "", "", "", "", "", "", "", 30.56, 
  2.6378275*^7, 76.399, 18.7, 2.933, 1.582, 3601.006, 28.2, 303.74, 2.42, "", 
  "", 19.351, "", 57.78, 0.538}, {"CIV", "Africa", "Cote d'Ivoire", 
  "2020-10-28", 20555., 67., 27.429, 124., 2., 0.429, 779.24, 2.54, 1.04, 
  4.701, 0.076, 0.016, 1.01, "", "", "", "", "", "", "", "", 1064., 190116., 
  7.207, 0.04, 1078., 0.041, 0.025, 39.3, "samples tested", "", "", "", "", 
  "", "", "", "", "", 30.56, 2.6378275*^7, 76.399, 18.7, 2.933, 1.582, 
  3601.006, 28.2, 303.74, 2.42, "", "", 19.351, "", 57.78, 0.538}, 
 {"CIV", "Africa", "Cote d'Ivoire", "2020-10-29", 20628., 73., 34., 124., 0., 
  0.429, 782.007, 2.767, 1.289, 4.701, 0., 0.016, 1.01, "", "", "", "", "", 
  "", "", "", 2278., 192394., 7.294, 0.086, 1285., 0.049, 0.026, 37.8, 
  "samples tested", "", "", "", "", "", "", "", "", "", 30.56, 2.6378275*^7, 
  76.399, 18.7, 2.933, 1.582, 3601.006, 28.2, 303.74, 2.42, "", "", 19.351, 
  "", 57.78, 0.538}, {"CIV", "Africa", "Cote d'Ivoire", "2020-10-30", 20692., 
  64., 41., 124., 0., 0.429, 784.433, 2.426, 1.554, 4.701, 0., 0.016, 1., "", 
  "", "", "", "", "", "", "", 1321., 193715., 7.344, 0.05, 1274., 0.048, 
  0.032, 31.1, "samples tested", "", "", "", "", "", "", "", "", "", 25., 
  2.6378275*^7, 76.399, 18.7, 2.933, 1.582, 3601.006, 28.2, 303.74, 2.42, "", 
  "", 19.351, "", 57.78, 0.538}, {"CIV", "Africa", "Cote d'Ivoire", 
  "2020-10-31", 20716., 24., 41., 126., 2., 0.714, 785.343, 0.91, 1.554, 
  4.777, 0.076, 0.027, 0.98, "", "", "", "", "", "", "", "", 485., 194200., 
  7.362, 0.018, 1114., 0.042, 0.037, 27.2, "samples tested", "", "", "", "", 
  "", "", "", "", "", 25., 2.6378275*^7, 76.399, 18.7, 2.933, 1.582, 
  3601.006, 28.2, 303.74, 2.42, "", "", 19.351, "", 57.78, 0.538}, 
 {"CIV", "Africa", "Cote d'Ivoire", "2020-11-01", 20716., 0., 35.143, 126., 
  0., 0.571, 785.343, 0., 1.332, 4.777, 0., 0.022, 0.96, "", "", "", "", "", 
  "", "", "", "", "", "", "", 945., 0.036, 0.037, 26.9, "samples tested", "", 
  "", "", "", "", "", "", "", "", 25., 2.6378275*^7, 76.399, 18.7, 2.933, 
  1.582, 3601.006, 28.2, 303.74, 2.42, "", "", 19.351, "", 57.78, 0.538}, 
 {"CIV", "Africa", "Cote d'Ivoire", "2020-11-02", 20753., 37., 38.143, 126., 
  0., 0.571, 786.746, 1.403, 1.446, 4.777, 0., 0.022, 0.95, "", "", "", "", 
  "", "", "", "", "", 195065., 7.395, "", 907., 0.034, 0.042, 23.8, 
  "samples tested", "", "", "", "", "", "", "", "", "", 25., 2.6378275*^7, 
  76.399, 18.7, 2.933, 1.582, 3601.006, 28.2, 303.74, 2.42, "", "", 19.351, 
  "", 57.78, 0.538}, {"CIV", "Africa", "Cote d'Ivoire", "2020-11-03", 20765., 
  12., 39.571, 126., 0., 0.571, 787.201, 0.455, 1.5, 4.777, 0., 0.022, 0.94, 
  "", "", "", "", "", "", "", "", 463., 195528., 7.412, 0.018, 925., 0.035, 
  0.043, 23.4, "samples tested", "", "", "", "", "", "", "", "", "", 25., 
  2.6378275*^7, 76.399, 18.7, 2.933, 1.582, 3601.006, 28.2, 303.74, 2.42, "", 
  "", 19.351, "", 57.78, 0.538}, {"CIV", "Africa", "Cote d'Ivoire", 
  "2020-11-04", 20778., 13., 31.857, 126., 0., 0.286, 787.694, 0.493, 1.208, 
  4.777, 0., 0.011, 0.93, "", "", "", "", "", "", "", "", 601., 196129., 
  7.435, 0.023, 859., 0.033, 0.037, 27., "samples tested", "", "", "", "", 
  "", "", "", "", "", 25., 2.6378275*^7, 76.399, 18.7, 2.933, 1.582, 
  3601.006, 28.2, 303.74, 2.42, "", "", 19.351, "", 57.78, 0.538}, 
 {"CIV", "Africa", "Cote d'Ivoire", "2020-11-05", 20789., 11., 23., 126., 0., 
  0.286, 788.111, 0.417, 0.872, 4.777, 0., 0.011, 0.92, "", "", "", "", "", 
  "", "", "", 962., 197091., 7.472, 0.036, 671., 0.025, 0.034, 29.2, 
  "samples tested", "", "", "", "", "", "", "", "", "", 25., 2.6378275*^7, 
  76.399, 18.7, 2.933, 1.582, 3601.006, 28.2, 303.74, 2.42, "", "", 19.351, 
  "", 57.78, 0.538}, {"CIV", "Africa", "Cote d'Ivoire", "2020-11-06", 20801., 
  12., 15.571, 126., 0., 0.286, 788.566, 0.455, 0.59, 4.777, 0., 0.011, 0.93, 
  "", "", "", "", "", "", "", "", 617., 197708., 7.495, 0.023, 570., 0.022, 
  0.027, 36.6, "samples tested", "", "", "", "", "", "", "", "", "", 25., 
  2.6378275*^7, 76.399, 18.7, 2.933, 1.582, 3601.006, 28.2, 303.74, 2.42, "", 
  "", 19.351, "", 57.78, 0.538}, {"CIV", "Africa", "Cote d'Ivoire", 
  "2020-11-07", 20813., 12., 13.857, 126., 0., 0., 789.021, 0.455, 0.525, 
  4.777, 0., 0., 0.93, "", "", "", "", "", "", "", "", 954., 198662., 7.531, 
  0.036, 637., 0.024, 0.022, 46., "samples tested", "", "", "", "", "", "", 
  "", "", "", 25., 2.6378275*^7, 76.399, 18.7, 2.933, 1.582, 3601.006, 28.2, 
  303.74, 2.42, "", "", 19.351, "", 57.78, 0.538}, 
 {"CIV", "Africa", "Cote d'Ivoire", "2020-11-08", 20832., 19., 16.571, 126., 
  0., 0., 789.741, 0.72, 0.628, 4.777, 0., 0., 0.95, "", "", "", "", "", "", 
  "", "", 941., 199603., 7.567, 0.036, 710., 0.027, 0.023, 42.8, 
  "samples tested", "", "", "", "", "", "", "", "", "", 25., 2.6378275*^7, 
  76.399, 18.7, 2.933, 1.582, 3601.006, 28.2, 303.74, 2.42, "", "", 19.351, 
  "", 57.78, 0.538}, {"CIV", "Africa", "Cote d'Ivoire", "2020-11-09", 20835., 
  3., 11.714, 126., 0., 0., 789.855, 0.114, 0.444, 4.777, 0., 0., 0.96, "", 
  "", "", "", "", "", "", "", 277., 199880., 7.577, 0.011, 688., 0.026, 
  0.017, 58.7, "samples tested", "", "", "", "", "", "", "", "", "", 25., 
  2.6378275*^7, 76.399, 18.7, 2.933, 1.582, 3601.006, 28.2, 303.74, 2.42, "", 
  "", 19.351, "", 57.78, 0.538}, {"CIV", "Africa", "Cote d'Ivoire", 
  "2020-11-10", 20847., 12., 11.714, 126., 0., 0., 790.309, 0.455, 0.444, 
  4.777, 0., 0., 0.97, "", "", "", "", "", "", "", "", 338., 200218., 7.59, 
  0.013, 670., 0.025, 0.017, 57.2, "samples tested", "", "", "", "", "", "", 
  "", "", "", 25., 2.6378275*^7, 76.399, 18.7, 2.933, 1.582, 3601.006, 28.2, 
  303.74, 2.42, "", "", 19.351, "", 57.78, 0.538}, 
 {"CIV", "Africa", "Cote d'Ivoire", "2020-11-11", 20855., 8., 11., 127., 1., 
  0.143, 790.613, 0.303, 0.417, 4.815, 0.038, 0.005, 0.99, "", "", "", "", 
  "", "", "", "", 768., 200986., 7.619, 0.029, 694., 0.026, 0.016, 63.1, 
  "samples tested", "", "", "", "", "", "", "", "", "", 25., 2.6378275*^7, 
  76.399, 18.7, 2.933, 1.582, 3601.006, 28.2, 303.74, 2.42, "", "", 19.351, 
  "", 57.78, 0.538}, {"CIV", "Africa", "Cote d'Ivoire", "2020-11-12", 20882., 
  27., 13.286, 127., 0., 0.143, 791.636, 1.024, 0.504, 4.815, 0., 0.005, 
  1.01, "", "", "", "", "", "", "", "", 874., 201860., 7.653, 0.033, 681., 
  0.026, 0.02, 51.3, "samples tested", "", "", "", "", "", "", "", "", "", 
  25., 2.6378275*^7, 76.399, 18.7, 2.933, 1.582, 3601.006, 28.2, 303.74, 
  2.42, "", "", 19.351, "", 57.78, 0.538}, {"CIV", "Africa", "Cote d'Ivoire", 
  "2020-11-13", 20899., 17., 14., 127., 0., 0.143, 792.281, 0.644, 0.531, 
  4.815, 0., 0.005, 1.03, "", "", "", "", "", "", "", "", 856., 202716., 
  7.685, 0.032, 715., 0.027, 0.02, 51.1, "samples tested", "", "", "", "", 
  "", "", "", "", "", 25., 2.6378275*^7, 76.399, 18.7, 2.933, 1.582, 
  3601.006, 28.2, 303.74, 2.42, "", "", 19.351, "", 57.78, 0.538}, 
 {"CIV", "Africa", "Cote d'Ivoire", "2020-11-14", 20945., 46., 18.857, 127., 
  0., 0.143, 794.025, 1.744, 0.715, 4.815, 0., 0.005, 1.05, "", "", "", "", 
  "", "", "", "", 1086., 203802., 7.726, 0.041, 734., 0.028, 0.026, 38.9, 
  "samples tested", "", "", "", "", "", "", "", "", "", 25., 2.6378275*^7, 
  76.399, 18.7, 2.933, 1.582, 3601.006, 28.2, 303.74, 2.42, "", "", 19.351, 
  "", 57.78, 0.538}, {"CIV", "Africa", "Cote d'Ivoire", "2020-11-15", 20976., 
  31., 20.571, 128., 1., 0.286, 795.2, 1.175, 0.78, 4.852, 0.038, 0.011, 
  1.05, "", "", "", "", "", "", "", "", 954., 204756., 7.762, 0.036, 736., 
  0.028, 0.028, 35.8, "samples tested", "", "", "", "", "", "", "", "", "", 
  25., 2.6378275*^7, 76.399, 18.7, 2.933, 1.582, 3601.006, 28.2, 303.74, 
  2.42, "", "", 19.351, "", 57.78, 0.538}, {"CIV", "Africa", "Cote d'Ivoire", 
  "2020-11-16", 20988., 12., 21.857, 128., 0., 0.286, 795.655, 0.455, 0.829, 
  4.852, 0., 0.011, 1.06, "", "", "", "", "", "", "", "", 472., 205228., 
  7.78, 0.018, 764., 0.029, 0.029, 35., "samples tested", "", "", "", "", "", 
  "", "", "", "", 25., 2.6378275*^7, 76.399, 18.7, 2.933, 1.582, 3601.006, 
  28.2, 303.74, 2.42, "", "", 19.351, "", 57.78, 0.538}, 
 {"CIV", "Africa", "Cote d'Ivoire", "2020-11-17", 21004., 16., 22.429, 129., 
  1., 0.429, 796.261, 0.607, 0.85, 4.89, 0.038, 0.016, 1.06, "", "", "", "", 
  "", "", "", "", 370., 205598., 7.794, 0.014, 769., 0.029, 0.029, 34.3, 
  "samples tested", "", "", "", "", "", "", "", "", "", 25., 2.6378275*^7, 
  76.399, 18.7, 2.933, 1.582, 3601.006, 28.2, 303.74, 2.42, "", "", 19.351, 
  "", 57.78, 0.538}, {"CIV", "Africa", "Cote d'Ivoire", "2020-11-18", 21045., 
  41., 27.143, 129., 0., 0.286, 797.816, 1.554, 1.029, 4.89, 0., 0.011, 1.06, 
  "", "", "", "", "", "", "", "", 859., 206457., 7.827, 0.033, 782., 0.03, 
  0.035, 28.8, "samples tested", "", "", "", "", "", "", "", "", "", 25., 
  2.6378275*^7, 76.399, 18.7, 2.933, 1.582, 3601.006, 28.2, 303.74, 2.42, "", 
  "", 19.351, "", 57.78, 0.538}, {"CIV", "Africa", "Cote d'Ivoire", 
  "2020-11-19", 21083., 38., 28.714, 129., 0., 0.286, 799.256, 1.441, 1.089, 
  4.89, 0., 0.011, 1.06, "", "", "", "", "", "", "", "", 864., 207321., 7.86, 
  0.033, 780., 0.03, 0.037, 27.2, "samples tested", "", "", "", "", "", "", 
  "", "", "", 25., 2.6378275*^7, 76.399, 18.7, 2.933, 1.582, 3601.006, 28.2, 
  303.74, 2.42, "", "", 19.351, "", 57.78, 0.538}, 
 {"CIV", "Africa", "Cote d'Ivoire", "2020-11-20", 21099., 16., 28.571, 129., 
  0., 0.286, 799.863, 0.607, 1.083, 4.89, 0., 0.011, 1.06, "", "", "", "", 
  "", "", "", "", 1105., 208426., 7.901, 0.042, 816., 0.031, 0.035, 28.6, 
  "samples tested", "", "", "", "", "", "", "", "", "", 25., 2.6378275*^7, 
  76.399, 18.7, 2.933, 1.582, 3601.006, 28.2, 303.74, 2.42, "", "", 19.351, 
  "", 57.78, 0.538}, {"CIV", "Africa", "Cote d'Ivoire", "2020-11-21", 21126., 
  27., 25.857, 129., 0., 0.286, 800.886, 1.024, 0.98, 4.89, 0., 0.011, 1.06, 
  "", "", "", "", "", "", "", "", 869., 209295., 7.934, 0.033, 785., 0.03, 
  0.033, 30.4, "samples tested", "", "", "", "", "", "", "", "", "", 25., 
  2.6378275*^7, 76.399, 18.7, 2.933, 1.582, 3601.006, 28.2, 303.74, 2.42, "", 
  "", 19.351, "", 57.78, 0.538}, {"CIV", "Africa", "Cote d'Ivoire", 
  "2020-11-22", 21138., 12., 23.143, 131., 2., 0.429, 801.341, 0.455, 0.877, 
  4.966, 0.076, 0.016, 1.06, "", "", "", "", "", "", "", "", 941., 210236., 
  7.97, 0.036, 783., 0.03, 0.03, 33.8, "samples tested", "", "", "", "", "", 
  "", "", "", "", 25., 2.6378275*^7, 76.399, 18.7, 2.933, 1.582, 3601.006, 
  28.2, 303.74, 2.42, "", "", 19.351, "", 57.78, 0.538}, 
 {"CIV", "Africa", "Cote d'Ivoire", "2020-11-23", 21148., 10., 22.857, 131., 
  0., 0.429, 801.72, 0.379, 0.867, 4.966, 0., 0.016, 1.07, "", "", "", "", 
  "", "", "", "", 966., 211202., 8.007, 0.037, 853., 0.032, 0.027, 37.3, 
  "samples tested", "", "", "", "", "", "", "", "", "", 25., 2.6378275*^7, 
  76.399, 18.7, 2.933, 1.582, 3601.006, 28.2, 303.74, 2.42, "", "", 19.351, 
  "", 57.78, 0.538}, {"CIV", "Africa", "Cote d'Ivoire", "2020-11-24", 21156., 
  8., 21.714, 131., 0., 0.286, 802.024, 0.303, 0.823, 4.966, 0., 0.011, 1.07, 
  "", "", "", "", "", "", "", "", 338., 211540., 8.019, 0.013, 849., 0.032, 
  0.026, 39.1, "samples tested", "", "", "", "", "", "", "", "", "", 25., 
  2.6378275*^7, 76.399, 18.7, 2.933, 1.582, 3601.006, 28.2, 303.74, 2.42, "", 
  "", 19.351, "", 57.78, 0.538}, {"CIV", "Africa", "Cote d'Ivoire", 
  "2020-11-25", 21168., 12., 17.571, 131., 0., 0.286, 802.479, 0.455, 0.666, 
  4.966, 0., 0.011, 1.08, "", "", "", "", "", "", "", "", 1071., 212611., 
  8.06, 0.041, 879., 0.033, 0.02, 50., "samples tested", "", "", "", "", "", 
  "", "", "", "", 25., 2.6378275*^7, 76.399, 18.7, 2.933, 1.582, 3601.006, 
  28.2, 303.74, 2.42, "", "", 19.351, "", 57.78, 0.538}, 
 {"CIV", "Africa", "Cote d'Ivoire", "2020-11-26", 21199., 31., 16.571, 131., 
  0., 0.286, 803.654, 1.175, 0.628, 4.966, 0., 0.011, 1.1, "", "", "", "", 
  "", "", "", "", 1078., 213689., 8.101, 0.041, 910., 0.034, 0.018, 54.9, 
  "samples tested", "", "", "", "", "", "", "", "", "", 25., 2.6378275*^7, 
  76.399, 18.7, 2.933, 1.582, 3601.006, 28.2, 303.74, 2.42, "", "", 19.351, 
  "", 57.78, 0.538}, {"CIV", "Africa", "Cote d'Ivoire", "2020-11-27", 21232., 
  33., 19., 131., 0., 0.286, 804.905, 1.251, 0.72, 4.966, 0., 0.011, 1.12, 
  "", "", "", "", "", "", "", "", 1237., 214926., 8.148, 0.047, 929., 0.035, 
  0.02, 48.9, "samples tested", "", "", "", "", "", "", "", "", "", 25., 
  2.6378275*^7, 76.399, 18.7, 2.933, 1.582, 3601.006, 28.2, 303.74, 2.42, "", 
  "", 19.351, "", 57.78, 0.538}, {"CIV", "Africa", "Cote d'Ivoire", 
  "2020-11-28", 21261., 29., 19.286, 131., 0., 0.286, 806.004, 1.099, 0.731, 
  4.966, 0., 0.011, 1.13, "", "", "", "", "", "", "", "", 1018., 215944., 
  8.186, 0.039, 950., 0.036, 0.02, 49.3, "samples tested", "", "", "", "", 
  "", "", "", "", "", 25., 2.6378275*^7, 76.399, 18.7, 2.933, 1.582, 
  3601.006, 28.2, 303.74, 2.42, "", "", 19.351, "", 57.78, 0.538}, 
 {"CIV", "Africa", "Cote d'Ivoire", "2020-11-29", 21310., 49., 24.571, 131., 
  0., 0., 807.862, 1.858, 0.932, 4.966, 0., 0., 1.13, "", "", "", "", "", "", 
  "", "", 1518., 217462., 8.244, 0.058, 1032., 0.039, 0.024, 42., 
  "samples tested", "", "", "", "", "", "", "", "", "", 25., 2.6378275*^7, 
  76.399, 18.7, 2.933, 1.582, 3601.006, 28.2, 303.74, 2.42, "", "", 19.351, 
  "", 57.78, 0.538}, {"CIV", "Africa", "Cote d'Ivoire", "2020-11-30", 21331., 
  21., 26.143, 132., 1., 0.143, 808.658, 0.796, 0.991, 5.004, 0.038, 0.005, 
  1.14, "", "", "", "", "", "", "", "", 745., 218207., 8.272, 0.028, 1001., 
  0.038, 0.026, 38.3, "samples tested", "", "", "", "", "", "", "", "", "", 
  25., 2.6378275*^7, 76.399, 18.7, 2.933, 1.582, 3601.006, 28.2, 303.74, 
  2.42, "", "", 19.351, "", 57.78, 0.538}, {"CIV", "Africa", "Cote d'Ivoire", 
  "2020-12-01", 21334., 3., 25.429, 132., 0., 0.143, 808.772, 0.114, 0.964, 
  5.004, 0., 0.005, 1.14, "", "", "", "", "", "", "", "", 453., 218660., 
  8.289, 0.017, 1017., 0.039, 0.025, 40., "samples tested", "", "", "", "", 
  "", "", "", "", "", 25., 2.6378275*^7, 76.399, 18.7, 2.933, 1.582, 
  3601.006, 28.2, 303.74, 2.42, "", "", 19.351, "", 57.78, 0.538}, 
 {"CIV", "Africa", "Cote d'Ivoire", "2020-12-02", 21361., 27., 27.571, 132., 
  0., 0.143, 809.795, 1.024, 1.045, 5.004, 0., 0.005, 1.14, "", "", "", "", 
  "", "", "", "", 1115., 219775., 8.332, 0.042, 1023., 0.039, 0.027, 37.1, 
  "samples tested", "", "", "", "", "", "", "", "", "", 25., 2.6378275*^7, 
  76.399, 18.7, 2.933, 1.582, 3601.006, 28.2, 303.74, 2.42, "", "", 19.351, 
  "", 57.78, 0.538}, {"CIV", "Africa", "Cote d'Ivoire", "2020-12-03", 21389., 
  28., 27.143, 132., 0., 0.143, 810.857, 1.061, 1.029, 5.004, 0., 0.005, 
  1.15, "", "", "", "", "", "", "", "", 1444., 221219., 8.386, 0.055, 1076., 
  0.041, 0.025, 39.6, "samples tested", "", "", "", "", "", "", "", "", "", 
  25., 2.6378275*^7, 76.399, 18.7, 2.933, 1.582, 3601.006, 28.2, 303.74, 
  2.42, "", "", 19.351, "", 57.78, 0.538}, {"CIV", "Africa", "Cote d'Ivoire", 
  "2020-12-04", 21412., 23., 25.714, 132., 0., 0.143, 811.729, 0.872, 0.975, 
  5.004, 0., 0.005, 1.16, "", "", "", "", "", "", "", "", 1243., 222462., 
  8.434, 0.047, 1077., 0.041, 0.024, 41.9, "samples tested", "", "", "", "", 
  "", "", "", "", "", 25., 2.6378275*^7, 76.399, 18.7, 2.933, 1.582, 
  3601.006, 28.2, 303.74, 2.42, "", "", 19.351, "", 57.78, 0.538}, 
 {"CIV", "Africa", "Cote d'Ivoire", "2020-12-05", 21441., 29., 25.714, 132., 
  0., 0.143, 812.828, 1.099, 0.975, 5.004, 0., 0.005, 1.17, "", "", "", "", 
  "", "", "", "", 1415., 223877., 8.487, 0.054, 1133., 0.043, 0.023, 44.1, 
  "samples tested", "", "", "", "", "", "", "", "", "", 25., 2.6378275*^7, 
  76.399, 18.7, 2.933, 1.582, 3601.006, 28.2, 303.74, 2.42, "", "", 19.351, 
  "", 57.78, 0.538}, {"CIV", "Africa", "Cote d'Ivoire", "2020-12-06", 21485., 
  44., 25., 132., 0., 0.143, 814.496, 1.668, 0.948, 5.004, 0., 0.005, 1.18, 
  "", "", "", "", "", "", "", "", 1522., 225399., 8.545, 0.058, 1134., 0.043, 
  0.022, 45.4, "samples tested", "", "", "", "", "", "", "", "", "", 25., 
  2.6378275*^7, 76.399, 18.7, 2.933, 1.582, 3601.006, 28.2, 303.74, 2.42, "", 
  "", 19.351, "", 57.78, 0.538}, {"CIV", "Africa", "Cote d'Ivoire", 
  "2020-12-07", 21507., 22., 25.143, 132., 0., 0., 815.33, 0.834, 0.953, 
  5.004, 0., 0., 1.19, "", "", "", "", "", "", "", "", 838., 226237., 8.577, 
  0.032, 1147., 0.043, 0.022, 45.6, "samples tested", "", "", "", "", "", "", 
  "", "", "", 25., 2.6378275*^7, 76.399, 18.7, 2.933, 1.582, 3601.006, 28.2, 
  303.74, 2.42, "", "", 19.351, "", 57.78, 0.538}, 
 {"CIV", "Africa", "Cote d'Ivoire", "2020-12-08", 21513., 6., 25.571, 132., 
  0., 0., 815.557, 0.227, 0.969, 5.004, 0., 0., 1.2, "", "", "", "", "", "", 
  "", "", 357., 226594., 8.59, 0.014, 1133., 0.043, 0.023, 44.3, 
  "samples tested", "", "", "", "", "", "", "", "", "", 25., 2.6378275*^7, 
  76.399, 18.7, 2.933, 1.582, 3601.006, 28.2, 303.74, 2.42, "", "", 19.351, 
  "", 57.78, 0.538}, {"CIV", "Africa", "Cote d'Ivoire", "2020-12-09", 21547., 
  34., 26.571, 133., 1., 0.143, 816.846, 1.289, 1.007, 5.042, 0.038, 0.005, 
  1.21, "", "", "", "", "", "", "", "", 1288., 227882., 8.639, 0.049, 1158., 
  0.044, 0.023, 43.6, "samples tested", "", "", "", "", "", "", "", "", "", 
  25., 2.6378275*^7, 76.399, 18.7, 2.933, 1.582, 3601.006, 28.2, 303.74, 
  2.42, "", "", 19.351, "", 57.78, 0.538}, {"CIV", "Africa", "Cote d'Ivoire", 
  "2020-12-10", 21590., 43., 28.714, 133., 0., 0.143, 818.477, 1.63, 1.089, 
  5.042, 0., 0.005, 1.22, "", "", "", "", "", "", "", "", 1611., 229493., 
  8.7, 0.061, 1182., 0.045, 0.024, 41.2, "samples tested", "", "", "", "", 
  "", "", "", "", "", 25., 2.6378275*^7, 76.399, 18.7, 2.933, 1.582, 
  3601.006, 28.2, 303.74, 2.42, "", "", 19.351, "", 57.78, 0.538}, 
 {"CIV", "Africa", "Cote d'Ivoire", "2020-12-11", 21618., 28., 29.429, 133., 
  0., 0.143, 819.538, 1.061, 1.116, 5.042, 0., 0.005, 1.24, "", "", "", "", 
  "", "", "", "", 1306., 230799., 8.75, 0.05, 1191., 0.045, 0.025, 40.5, 
  "samples tested", "", "", "", "", "", "", "", "", "", 25., 2.6378275*^7, 
  76.399, 18.7, 2.933, 1.582, 3601.006, 28.2, 303.74, 2.42, "", "", 19.351, 
  "", 57.78, 0.538}, {"CIV", "Africa", "Cote d'Ivoire", "2020-12-12", 21639., 
  21., 28.286, 133., 0., 0.143, 820.334, 0.796, 1.072, 5.042, 0., 0.005, 
  1.25, "", "", "", "", "", "", "", "", 1421., 232220., 8.803, 0.054, 1192., 
  0.045, 0.024, 42.1, "samples tested", "", "", "", "", "", "", "", "", "", 
  25., 2.6378275*^7, 76.399, 18.7, 2.933, 1.582, 3601.006, 28.2, 303.74, 
  2.42, "", "", 19.351, "", 57.78, 0.538}, {"CIV", "Africa", "Cote d'Ivoire", 
  "2020-12-13", 21680., 41., 27.857, 133., 0., 0.143, 821.888, 1.554, 1.056, 
  5.042, 0., 0.005, 1.27, "", "", "", "", "", "", "", "", 1847., 234067., 
  8.873, 0.07, 1238., 0.047, 0.023, 44.4, "samples tested", "", "", "", "", 
  "", "", "", "", "", 25., 2.6378275*^7, 76.399, 18.7, 2.933, 1.582, 
  3601.006, 28.2, 303.74, 2.42, "", "", 19.351, "", 57.78, 0.538}, 
 {"CIV", "Africa", "Cote d'Ivoire", "2020-12-14", 21705., 25., 28.286, 133., 
  0., 0.143, 822.836, 0.948, 1.072, 5.042, 0., 0.005, 1.29, "", "", "", "", 
  "", "", "", "", 1311., 235378., 8.923, 0.05, 1306., 0.05, 0.022, 46.2, 
  "samples tested", "", "", "", "", "", "", "", "", "", 25., 2.6378275*^7, 
  76.399, 18.7, 2.933, 1.582, 3601.006, 28.2, 303.74, 2.42, "", "", 19.351, 
  "", 57.78, 0.538}, {"CIV", "Africa", "Cote d'Ivoire", "2020-12-15", 21775., 
  70., 37.429, 133., 0., 0.143, 825.49, 2.654, 1.419, 5.042, 0., 0.005, 1.31, 
  "", "", "", "", "", "", "", "", 700., 236078., 8.95, 0.027, 1355., 0.051, 
  0.028, 36.2, "samples tested", "", "", "", "", "", "", "", "", "", 15.74, 
  2.6378275*^7, 76.399, 18.7, 2.933, 1.582, 3601.006, 28.2, 303.74, 2.42, "", 
  "", 19.351, "", 57.78, 0.538}, {"CIV", "Africa", "Cote d'Ivoire", 
  "2020-12-16", 21741., -34., 27.714, 133., 0., 0., 824.201, -1.289, 1.051, 
  5.042, 0., 0., 1.31, "", "", "", "", "", "", "", "", 1391., 237469., 9.002, 
  0.053, 1370., 0.052, 0.02, 49.4, "samples tested", "", "", "", "", "", "", 
  "", "", "", 15.74, 2.6378275*^7, 76.399, 18.7, 2.933, 1.582, 3601.006, 
  28.2, 303.74, 2.42, "", "", 19.351, "", 57.78, 0.538}, 
 {"CIV", "Africa", "Cote d'Ivoire", "2020-12-17", 21772., 31., 26., 133., 0., 
  0., 825.376, 1.175, 0.986, 5.042, 0., 0., 1.32, "", "", "", "", "", "", "", 
  "", 1896., 239365., 9.074, 0.072, 1410., 0.053, 0.018, 54.2, 
  "samples tested", "", "", "", "", "", "", "", "", "", 15.74, 2.6378275*^7, 
  76.399, 18.7, 2.933, 1.582, 3601.006, 28.2, 303.74, 2.42, "", "", 19.351, 
  "", 57.78, 0.538}, {"CIV", "Africa", "Cote d'Ivoire", "2020-12-18", 21845., 
  73., 32.429, 133., 0., 0., 828.144, 2.767, 1.229, 5.042, 0., 0., 1.32, "", 
  "", "", "", "", "", "", "", 1856., 241221., 9.145, 0.07, 1489., 0.056, 
  0.022, 45.9, "samples tested", "", "", "", "", "", "", "", "", "", 15.74, 
  2.6378275*^7, 76.399, 18.7, 2.933, 1.582, 3601.006, 28.2, 303.74, 2.42, "", 
  "", 19.351, "", 57.78, 0.538}, {"CIV", "Africa", "Cote d'Ivoire", 
  "2020-12-19", 21890., 45., 35.857, 133., 0., 0., 829.85, 1.706, 1.359, 
  5.042, 0., 0., 1.32, "", "", "", "", "", "", "", "", 1806., 243027., 9.213, 
  0.068, 1544., 0.059, 0.023, 43.1, "samples tested", "", "", "", "", "", "", 
  "", "", "", 15.74, 2.6378275*^7, 76.399, 18.7, 2.933, 1.582, 3601.006, 
  28.2, 303.74, 2.42, "", "", 19.351, "", 57.78, 0.538}, 
 {"CIV", "Africa", "Cote d'Ivoire", "2020-12-20", 21918., 28., 34., 133., 0., 
  0., 830.911, 1.061, 1.289, 5.042, 0., 0., 1.31, "", "", "", "", "", "", "", 
  "", 1930., 244957., 9.286, 0.073, 1556., 0.059, 0.022, 45.8, 
  "samples tested", "", "", "", "", "", "", "", "", "", 15.74, 2.6378275*^7, 
  76.399, 18.7, 2.933, 1.582, 3601.006, 28.2, 303.74, 2.42, "", "", 19.351, 
  "", 57.78, 0.538}, {"CIV", "Africa", "Cote d'Ivoire", "2020-12-21", 21932., 
  14., 32.429, 133., 0., 0., 831.442, 0.531, 1.229, 5.042, 0., 0., 1.31, "", 
  "", "", "", "", "", "", "", 1171., 246128., 9.331, 0.044, 1536., 0.058, 
  0.021, 47.4, "samples tested", "", "", "", "", "", "", "", "", "", 15.74, 
  2.6378275*^7, 76.399, 18.7, 2.933, 1.582, 3601.006, 28.2, 303.74, 2.42, "", 
  "", 19.351, "", 57.78, 0.538}, {"CIV", "Africa", "Cote d'Ivoire", 
  "2020-12-22", 21942., 10., 23.857, 133., 0., 0., 831.821, 0.379, 0.904, 
  5.042, 0., 0., 1.32, "", "", "", "", "", "", "", "", 841., 246969., 9.363, 
  0.032, 1556., 0.059, 0.015, 65.2, "samples tested", "", "", "", "", "", "", 
  "", "", "", 15.74, 2.6378275*^7, 76.399, 18.7, 2.933, 1.582, 3601.006, 
  28.2, 303.74, 2.42, "", "", 19.351, "", 57.78, 0.538}, 
 {"CIV", "Africa", "Cote d'Ivoire", "2020-12-23", 21984., 42., 34.714, 133., 
  0., 0., 833.413, 1.592, 1.316, 5.042, 0., 0., 1.33, "", "", "", "", "", "", 
  "", "", 1081., 248050., 9.404, 0.041, 1512., 0.057, 0.023, 43.6, 
  "samples tested", "", "", "", "", "", "", "", "", "", 15.74, 2.6378275*^7, 
  76.399, 18.7, 2.933, 1.582, 3601.006, 28.2, 303.74, 2.42, "", "", 19.351, 
  "", 57.78, 0.538}, {"CIV", "Africa", "Cote d'Ivoire", "2020-12-24", 22071., 
  87., 42.714, 133., 0., 0., 836.711, 3.298, 1.619, 5.042, 0., 0., 1.34, "", 
  "", "", "", "", "", "", "", 2206., 250256., 9.487, 0.084, 1556., 0.059, 
  0.027, 36.4, "samples tested", "", "", "", "", "", "", "", "", "", 15.74, 
  2.6378275*^7, 76.399, 18.7, 2.933, 1.582, 3601.006, 28.2, 303.74, 2.42, "", 
  "", 19.351, "", 57.78, 0.538}, {"CIV", "Africa", "Cote d'Ivoire", 
  "2020-12-25", 22081., 10., 33.714, 133., 0., 0., 837.09, 0.379, 1.278, 
  5.042, 0., 0., 1.34, "", "", "", "", "", "", "", "", 995., 251251., 9.525, 
  0.038, 1433., 0.054, 0.024, 42.5, "samples tested", "", "", "", "", "", "", 
  "", "", "", 15.74, 2.6378275*^7, 76.399, 18.7, 2.933, 1.582, 3601.006, 
  28.2, 303.74, 2.42, "", "", 19.351, "", 57.78, 0.538}, 
 {"CIV", "Africa", "Cote d'Ivoire", "2020-12-26", 22081., 0., 27.286, 133., 
  0., 0., 837.09, 0., 1.034, 5.042, 0., 0., 1.36, "", "", "", "", "", "", "", 
  "", "", "", "", "", 1309., 0.05, 0.021, 48., "samples tested", "", "", "", 
  "", "", "", "", "", "", 15.74, 2.6378275*^7, 76.399, 18.7, 2.933, 1.582, 
  3601.006, 28.2, 303.74, 2.42, "", "", 19.351, "", 57.78, 0.538}, 
 {"CIV", "Africa", "Cote d'Ivoire", "2020-12-27", 22152., 71., 33.429, 135., 
  2., 0.286, 839.782, 2.692, 1.267, 5.118, 0.076, 0.011, 1.38, "", "", "", 
  "", "", "", "", "", "", 253132., 9.596, "", 1168., 0.044, 0.029, 34.9, 
  "samples tested", "", "", "", "", "", "", "", "", "", 15.74, 2.6378275*^7, 
  76.399, 18.7, 2.933, 1.582, 3601.006, 28.2, 303.74, 2.42, "", "", 19.351, 
  "", 57.78, 0.538}, {"CIV", "Africa", "Cote d'Ivoire", "2020-12-28", 22176., 
  24., 34.857, 137., 2., 0.571, 840.692, 0.91, 1.321, 5.194, 0.076, 0.022, 
  1.4, "", "", "", "", "", "", "", "", 879., 254011., 9.63, 0.033, 1126., 
  0.043, 0.031, 32.3, "samples tested", "", "", "", "", "", "", "", "", "", 
  15.74, 2.6378275*^7, 76.399, 18.7, 2.933, 1.582, 3601.006, 28.2, 303.74, 
  2.42, "", "", 19.351, "", 57.78, 0.538}, {"CIV", "Africa", "Cote d'Ivoire", 
  "2020-12-29", 22250., 74., 44., 137., 0., 0.571, 843.497, 2.805, 1.668, 
  5.194, 0., 0.022, 1.42, "", "", "", "", "", "", "", "", 992., 255003., 
  9.667, 0.038, 1148., 0.044, 0.038, 26.1, "samples tested", "", "", "", "", 
  "", "", "", "", "", 15.74, 2.6378275*^7, 76.399, 18.7, 2.933, 1.582, 
  3601.006, 28.2, 303.74, 2.42, "", "", 19.351, "", 57.78, 0.538}, 
 {"CIV", "Africa", "Cote d'Ivoire", "2020-12-30", 22366., 116., 54.571, 137., 
  0., 0.571, 847.895, 4.398, 2.069, 5.194, 0., 0.022, 1.43, "", "", "", "", 
  "", "", "", "", 1646., 256649., 9.73, 0.062, 1228., 0.047, 0.044, 22.5, 
  "samples tested", "", "", "", "", "", "", "", "", "", 15.74, 2.6378275*^7, 
  76.399, 18.7, 2.933, 1.582, 3601.006, 28.2, 303.74, 2.42, "", "", 19.351, 
  "", 57.78, 0.538}, {"CIV", "Africa", "Cote d'Ivoire", "2020-12-31", 22490., 
  124., 59.857, 137., 0., 0.571, 852.596, 4.701, 2.269, 5.194, 0., 0.022, 
  1.43, "", "", "", "", "", "", "", "", 1857., 258506., 9.8, 0.07, 1179., 
  0.045, 0.051, 19.7, "samples tested", "", "", "", "", "", "", "", "", "", 
  15.74, 2.6378275*^7, 76.399, 18.7, 2.933, 1.582, 3601.006, 28.2, 303.74, 
  2.42, "", "", 19.351, "", 57.78, 0.538}, {"CIV", "Africa", "Cote d'Ivoire", 
  "2021-01-01", 22563., 73., 68.857, 138., 1., 0.714, 855.363, 2.767, 2.61, 
  5.232, 0.038, 0.027, 1.43, "", "", "", "", "", "", "", "", 2345., 260851., 
  9.889, 0.089, 1371., 0.052, 0.05, 19.9, "samples tested", "", "", "", "", 
  "", "", "", "", "", 15.74, 2.6378275*^7, 76.399, 18.7, 2.933, 1.582, 
  3601.006, 28.2, 303.74, 2.42, "", "", 19.351, "", 57.78, 0.538}, 
 {"CIV", "Africa", "Cote d'Ivoire", "2021-01-02", 22563., 0., 68.857, 138., 
  0., 0.714, 855.363, 0., 2.61, 5.232, 0., 0.027, 1.43, "", "", "", "", "", 
  "", "", "", "", "", "", "", 1348., 0.051, 0.051, 19.6, "samples tested", 
  "", "", "", "", "", "", "", "", "", 15.74, 2.6378275*^7, 76.399, 18.7, 
  2.933, 1.582, 3601.006, 28.2, 303.74, 2.42, "", "", 19.351, "", 57.78, 
  0.538}, {"CIV", "Africa", "Cote d'Ivoire", "2021-01-03", 22648., 85., 
  70.857, 138., 0., 0.429, 858.585, 3.222, 2.686, 5.232, 0., 0.016, 1.44, "", 
  "", "", "", "", "", "", "", "", 262407., 9.948, "", 1325., 0.05, 0.053, 
  18.7, "samples tested", "", "", "", "", "", "", "", "", "", 15.74, 
  2.6378275*^7, 76.399, 18.7, 2.933, 1.582, 3601.006, 28.2, 303.74, 2.42, "", 
  "", 19.351, "", 57.78, 0.538}, {"CIV", "Africa", "Cote d'Ivoire", 
  "2021-01-04", 22800., 152., 89.143, 138., 0., 0.143, 864.348, 5.762, 3.379, 
  5.232, 0., 0.005, 1.45, "", "", "", "", "", "", "", "", 1816., 264223., 
  10.017, 0.069, 1459., 0.055, 0.061, 16.4, "samples tested", "", "", "", "", 
  "", "", "", "", "", 15.74, 2.6378275*^7, 76.399, 18.7, 2.933, 1.582, 
  3601.006, 28.2, 303.74, 2.42, "", "", 19.351, "", 57.78, 0.538}, 
 {"CIV", "Africa", "Cote d'Ivoire", "2021-01-05", 22855., 55., 86.429, 138., 
  0., 0.143, 866.433, 2.085, 3.277, 5.232, 0., 0.005, 1.45, "", "", "", "", 
  "", "", "", "", 1308., 265531., 10.066, 0.05, 1504., 0.057, 0.057, 17.4, 
  "samples tested", "", "", "", "", "", "", "", "", "", 17.59, 2.6378275*^7, 
  76.399, 18.7, 2.933, 1.582, 3601.006, 28.2, 303.74, 2.42, "", "", 19.351, 
  "", 57.78, 0.538}, {"CIV", "Africa", "Cote d'Ivoire", "2021-01-06", 22963., 
  108., 85.286, 138., 0., 0.143, 870.527, 4.094, 3.233, 5.232, 0., 0.005, 
  1.45, "", "", "", "", "", "", "", "", 1745., 267276., 10.132, 0.066, 1518., 
  0.058, 0.056, 17.8, "samples tested", "", "", "", "", "", "", "", "", "", 
  17.59, 2.6378275*^7, 76.399, 18.7, 2.933, 1.582, 3601.006, 28.2, 303.74, 
  2.42, "", "", 19.351, "", 57.78, 0.538}, {"CIV", "Africa", "Cote d'Ivoire", 
  "2021-01-07", 23173., 210., 97.571, 138., 0., 0.143, 878.488, 7.961, 3.699, 
  5.232, 0., 0.005, 1.45, "", "", "", "", "", "", "", "", 4077., 271353., 
  10.287, 0.155, 1835., 0.07, 0.053, 18.8, "samples tested", "", "", "", "", 
  "", "", "", "", "", 17.59, 2.6378275*^7, 76.399, 18.7, 2.933, 1.582, 
  3601.006, 28.2, 303.74, 2.42, "", "", 19.351, "", 57.78, 0.538}, 
 {"CIV", "Africa", "Cote d'Ivoire", "2021-01-08", 23254., 81., 98.714, 139., 
  1., 0.143, 881.559, 3.071, 3.742, 5.269, 0.038, 0.005, 1.44, "", "", "", 
  "", "", "", "", "", 2935., 274288., 10.398, 0.111, 1920., 0.073, 0.051, 
  19.5, "samples tested", "", "", "", "", "", "", "", "", "", 17.59, 
  2.6378275*^7, 76.399, 18.7, 2.933, 1.582, 3601.006, 28.2, 303.74, 2.42, "", 
  "", 19.351, "", 57.78, 0.538}, {"CIV", "Africa", "Cote d'Ivoire", 
  "2021-01-09", 23482., 228., 131.286, 139., 0., 0.143, 890.202, 8.643, 
  4.977, 5.269, 0., 0.005, 1.44, "", "", "", "", "", "", "", "", 2863., 
  277151., 10.507, 0.109, 2217., 0.084, 0.059, 16.9, "samples tested", "", 
  "", "", "", "", "", "", "", "", 17.59, 2.6378275*^7, 76.399, 18.7, 2.933, 
  1.582, 3601.006, 28.2, 303.74, 2.42, "", "", 19.351, "", 57.78, 0.538}, 
 {"CIV", "Africa", "Cote d'Ivoire", "2021-01-10", 23750., 268., 157.429, 
  139., 0., 0.143, 900.362, 10.16, 5.968, 5.269, 0., 0.005, 1.43, "", "", "", 
  "", "", "", "", "", 3478., 280629., 10.639, 0.132, 2603., 0.099, 0.06, 
  16.5, "samples tested", "", "", "", "", "", "", "", "", "", 17.59, 
  2.6378275*^7, 76.399, 18.7, 2.933, 1.582, 3601.006, 28.2, 303.74, 2.42, "", 
  "", 19.351, "", 57.78, 0.538}, {"CIV", "Africa", "Cote d'Ivoire", 
  "2021-01-11", 23894., 144., 156.286, 139., 0., 0.143, 905.821, 5.459, 
  5.925, 5.269, 0., 0.005, 1.42, "", "", "", "", "", "", "", "", 1496., 
  282125., 10.695, 0.057, 2557., 0.097, 0.061, 16.4, "samples tested", "", 
  "", "", "", "", "", "", "", "", 17.59, 2.6378275*^7, 76.399, 18.7, 2.933, 
  1.582, 3601.006, 28.2, 303.74, 2.42, "", "", 19.351, "", 57.78, 0.538}, 
 {"CIV", "Africa", "Cote d'Ivoire", "2021-01-12", 24186., 292., 190.143, 
  140., 1., 0.286, 916.891, 11.07, 7.208, 5.307, 0.038, 0.011, 1.4, "", "", 
  "", "", "", "", "", "", 1634., 283759., 10.757, 0.062, 2604., 0.099, 0.073, 
  13.7, "samples tested", "", "", "", "", "", "", "", "", "", 17.59, 
  2.6378275*^7, 76.399, 18.7, 2.933, 1.582, 3601.006, 28.2, 303.74, 2.42, "", 
  "", 19.351, "", 57.78, 0.538}, {"CIV", "Africa", "Cote d'Ivoire", 
  "2021-01-13", 24369., 183., 200.857, 140., 0., 0.286, 923.828, 6.938, 
  7.614, 5.307, 0., 0.011, 1.37, "", "", "", "", "", "", "", "", 2939., 
  286698., 10.869, 0.111, 2775., 0.105, 0.072, 13.8, "samples tested", "", 
  "", "", "", "", "", "", "", "", 17.59, 2.6378275*^7, 76.399, 18.7, 2.933, 
  1.582, 3601.006, 28.2, 303.74, 2.42, "", "", 19.351, "", 57.78, 0.538}, 
 {"CIV", "Africa", "Cote d'Ivoire", "2021-01-14", 24578., 209., 200.714, 
  140., 0., 0.286, 931.752, 7.923, 7.609, 5.307, 0., 0.011, 1.35, "", "", "", 
  "", "", "", "", "", 3767., 290465., 11.012, 0.143, 2730., 0.103, 0.074, 
  13.6, "samples tested", "", "", "", "", "", "", "", "", "", 17.59, 
  2.6378275*^7, 76.399, 18.7, 2.933, 1.582, 3601.006, 28.2, 303.74, 2.42, "", 
  "", 19.351, "", 57.78, 0.538}, {"CIV", "Africa", "Cote d'Ivoire", 
  "2021-01-15", 24856., 278., 228.857, 141., 1., 0.286, 942.291, 10.539, 
  8.676, 5.345, 0.038, 0.011, 1.33, "", "", "", "", "", "", "", "", 2917., 
  293382., 11.122, 0.111, 2728., 0.103, 0.084, 11.9, "samples tested", "", 
  "", "", "", "", "", "", "", "", 17.59, 2.6378275*^7, 76.399, 18.7, 2.933, 
  1.582, 3601.006, 28.2, 303.74, 2.42, "", "", 19.351, "", 57.78, 0.538}, 
 {"CIV", "Africa", "Cote d'Ivoire", "2021-01-16", 24856., 0., 196.286, 141., 
  0., 0.286, 942.291, 0., 7.441, 5.345, 0., 0.011, 1.31, "", "", "", "", "", 
  "", "", "", 2584., 295966., 11.22, 0.098, 2688., 0.102, 0.073, 13.7, 
  "samples tested", "", "", "", "", "", "", "", "", "", 17.59, 2.6378275*^7, 
  76.399, 18.7, 2.933, 1.582, 3601.006, 28.2, 303.74, 2.42, "", "", 19.351, 
  "", 57.78, 0.538}, {"CIV", "Africa", "Cote d'Ivoire", "2021-01-17", 25241., 
  385., 213., 141., 0., 0.286, 956.886, 14.595, 8.075, 5.345, 0., 0.011, 1.3, 
  "", "", "", "", "", "", "", "", 2881., 298847., 11.329, 0.109, 2603., 
  0.099, 0.082, 12.2, "samples tested", "", "", "", "", "", "", "", "", "", 
  17.59, 2.6378275*^7, 76.399, 18.7, 2.933, 1.582, 3601.006, 28.2, 303.74, 
  2.42, "", "", 19.351, "", 57.78, 0.538}, {"CIV", "Africa", "Cote d'Ivoire", 
  "2021-01-18", 25304., 63., 201.429, 142., 1., 0.429, 959.274, 2.388, 7.636, 
  5.383, 0.038, 0.016, 1.28, "", "", "", "", "", "", "", "", 2390., 301237., 
  11.42, 0.091, 2730., 0.103, 0.074, 13.6, "samples tested", "", "", "", "", 
  "", "", "", "", "", 17.59, 2.6378275*^7, 76.399, 18.7, 2.933, 1.582, 
  3601.006, 28.2, 303.74, 2.42, "", "", 19.351, "", 57.78, 0.538}, 
 {"CIV", "Africa", "Cote d'Ivoire", "2021-01-19", 25383., 79., 171., 142., 
  0., 0.286, 962.269, 2.995, 6.483, 5.383, 0., 0.011, 1.27, "", "", "", "", 
  "", "", "", "", 1729., 302966., 11.485, 0.066, 2744., 0.104, 0.062, 16., 
  "samples tested", "", "", "", "", "", "", "", "", "", 17.59, 2.6378275*^7, 
  76.399, 18.7, 2.933, 1.582, 3601.006, 28.2, 303.74, 2.42, "", "", 19.351, 
  "", 57.78, 0.538}, {"CIV", "Africa", "Cote d'Ivoire", "2021-01-20", 25597., 
  214., 175.429, 142., 0., 0.286, 970.382, 8.113, 6.65, 5.383, 0., 0.011, 
  1.26, "", "", "", "", "", "", "", "", 2333., 305299., 11.574, 0.088, 2657., 
  0.101, 0.066, 15.1, "samples tested", "", "", "", "", "", "", "", "", "", 
  17.59, 2.6378275*^7, 76.399, 18.7, 2.933, 1.582, 3601.006, 28.2, 303.74, 
  2.42, "", "", 19.351, "", 57.78, 0.538}, {"CIV", "Africa", "Cote d'Ivoire", 
  "2021-01-21", 25751., 154., 167.571, 142., 0., 0.286, 976.22, 5.838, 6.353, 
  5.383, 0., 0.011, 1.25, "", "", "", "", "", "", "", "", 1330., 306629., 
  11.624, 0.05, 2309., 0.088, 0.073, 13.8, "samples tested", "", "", "", "", 
  "", "", "", "", "", 17.59, 2.6378275*^7, 76.399, 18.7, 2.933, 1.582, 
  3601.006, 28.2, 303.74, 2.42, "", "", 19.351, "", 57.78, 0.538}, 
 {"CIV", "Africa", "Cote d'Ivoire", "2021-01-22", 26315., 564., 208.429, 
  143., 1., 0.286, 997.601, 21.381, 7.902, 5.421, 0.038, 0.011, 1.25, "", "", 
  "", "", "", "", "", "", 5027., 311656., 11.815, 0.191, 2611., 0.099, 0.08, 
  12.5, "samples tested", "", "", "", "", "", "", "", "", "", 17.59, 
  2.6378275*^7, 76.399, 18.7, 2.933, 1.582, 3601.006, 28.2, 303.74, 2.42, "", 
  "", 19.351, "", 57.78, 0.538}, {"CIV", "Africa", "Cote d'Ivoire", 
  "2021-01-23", 26612., 297., 250.857, 145., 2., 0.571, 1008.861, 11.259, 
  9.51, 5.497, 0.076, 0.022, 1.23, "", "", "", "", "", "", "", "", 2976., 
  314632., 11.928, 0.113, 2667., 0.101, 0.094, 10.6, "samples tested", "", 
  "", "", "", "", "", "", "", "", 17.59, 2.6378275*^7, 76.399, 18.7, 2.933, 
  1.582, 3601.006, 28.2, 303.74, 2.42, "", "", 19.351, "", 57.78, 0.538}, 
 {"CIV", "Africa", "Cote d'Ivoire", "2021-01-24", 26850., 238., 229.857, 
  146., 1., 0.714, 1017.883, 9.023, 8.714, 5.535, 0.038, 0.027, 1.21, "", "", 
  "", "", "", "", "", "", 4600., 319232., 12.102, 0.174, 2912., 0.11, 0.079, 
  12.7, "samples tested", "", "", "", "", "", "", "", "", "", 17.59, 
  2.6378275*^7, 76.399, 18.7, 2.933, 1.582, 3601.006, 28.2, 303.74, 2.42, "", 
  "", 19.351, "", 57.78, 0.538}, {"CIV", "Africa", "Cote d'Ivoire", 
  "2021-01-25", 27096., 246., 256., 146., 0., 0.571, 1027.209, 9.326, 9.705, 
  5.535, 0., 0.022, 1.19, "", "", "", "", "", "", "", "", 1851., 321083., 
  12.172, 0.07, 2835., 0.107, 0.09, 11.1, "samples tested", "", "", "", "", 
  "", "", "", "", "", 17.59, 2.6378275*^7, 76.399, 18.7, 2.933, 1.582, 
  3601.006, 28.2, 303.74, 2.42, "", "", 19.351, "", 57.78, 0.538}, 
 {"CIV", "Africa", "Cote d'Ivoire", "2021-01-26", 27237., 141., 264.857, 
  147., 1., 0.714, 1032.554, 5.345, 10.041, 5.573, 0.038, 0.027, 1.17, "", 
  "", "", "", "", "", "", "", 2239., 323322., 12.257, 0.085, 2908., 0.11, 
  0.091, 11., "samples tested", "", "", "", "", "", "", "", "", "", 17.59, 
  2.6378275*^7, 76.399, 18.7, 2.933, 1.582, 3601.006, 28.2, 303.74, 2.42, "", 
  "", 19.351, "", 57.78, 0.538}, {"CIV", "Africa", "Cote d'Ivoire", 
  "2021-01-27", 27455., 218., 265.429, 151., 4., 1.286, 1040.819, 8.264, 
  10.062, 5.724, 0.152, 0.049, 1.14, "", "", "", "", "", "", "", "", 2550., 
  325872., 12.354, 0.097, 2939., 0.111, 0.09, 11.1, "samples tested", "", "", 
  "", "", "", "", "", "", "", 17.59, 2.6378275*^7, 76.399, 18.7, 2.933, 
  1.582, 3601.006, 28.2, 303.74, 2.42, "", "", 19.351, "", 57.78, 0.538}, 
 {"CIV", "Africa", "Cote d'Ivoire", "2021-01-28", 27694., 239., 277.571, 
  151., 0., 1.286, 1049.879, 9.06, 10.523, 5.724, 0., 0.049, 1.13, "", "", 
  "", "", "", "", "", "", 4301., 330173., 12.517, 0.163, 3363., 0.127, 0.083, 
  12.1, "samples tested", "", "", "", "", "", "", "", "", "", 17.59, 
  2.6378275*^7, 76.399, 18.7, 2.933, 1.582, 3601.006, 28.2, 303.74, 2.42, "", 
  "", 19.351, "", 57.78, 0.538}, {"CIV", "Africa", "Cote d'Ivoire", 
  "2021-01-29", 27934., 240., 231.286, 152., 1., 1.286, 1058.978, 9.098, 
  8.768, 5.762, 0.038, 0.049, 1.11, "", "", "", "", "", "", "", "", 3418., 
  333591., 12.646, 0.13, 3134., 0.119, 0.074, 13.6, "samples tested", "", "", 
  "", "", "", "", "", "", "", 17.59, 2.6378275*^7, 76.399, 18.7, 2.933, 
  1.582, 3601.006, 28.2, 303.74, 2.42, "", "", 19.351, "", 57.78, 0.538}, 
 {"CIV", "Africa", "Cote d'Ivoire", "2021-01-30", 28178., 244., 223.714, 
  152., 0., 1., 1068.228, 9.25, 8.481, 5.762, 0., 0.038, 1.1, "", "", "", "", 
  "", "", "", "", 5774., 339365., 12.865, 0.219, 3533., 0.134, 0.063, 15.8, 
  "samples tested", "", "", "", "", "", "", "", "", "", 17.59, 2.6378275*^7, 
  76.399, 18.7, 2.933, 1.582, 3601.006, 28.2, 303.74, 2.42, "", "", 19.351, 
  "", 57.78, 0.538}, {"CIV", "Africa", "Cote d'Ivoire", "2021-01-31", 28399., 
  221., 221.286, 154., 2., 1.143, 1076.606, 8.378, 8.389, 5.838, 0.076, 
  0.043, 1.09, "", "", "", "", "", "", "", "", 5112., 344477., 13.059, 0.194, 
  3606., 0.137, 0.061, 16.3, "samples tested", "", "", "", "", "", "", "", 
  "", "", 17.59, 2.6378275*^7, 76.399, 18.7, 2.933, 1.582, 3601.006, 28.2, 
  303.74, 2.42, "", "", 19.351, "", 57.78, 0.538}, 
 {"CIV", "Africa", "Cote d'Ivoire", "2021-02-01", 28475., 76., 197., 156., 
  2., 1.429, 1079.487, 2.881, 7.468, 5.914, 0.076, 0.054, 1.08, "", "", "", 
  "", "", "", "", "", 1708., 346185., 13.124, 0.065, 3586., 0.136, 0.055, 
  18.2, "samples tested", "", "", "", "", "", "", "", "", "", 17.59, 
  2.6378275*^7, 76.399, 18.7, 2.933, 1.582, 3601.006, 28.2, 303.74, 2.42, "", 
  "", 19.351, "", 57.78, 0.538}, {"CIV", "Africa", "Cote d'Ivoire", 
  "2021-02-02", 28607., 132., 195.714, 158., 2., 1.571, 1084.491, 5.004, 
  7.42, 5.99, 0.076, 0.06, 1.07, "", "", "", "", "", "", "", "", 3166., 
  349351., 13.244, 0.12, 3718., 0.141, 0.053, 19., "samples tested", "", "", 
  "", "", "", "", "", "", "", 17.59, 2.6378275*^7, 76.399, 18.7, 2.933, 
  1.582, 3601.006, 28.2, 303.74, 2.42, "", "", 19.351, "", 57.78, 0.538}, 
 {"CIV", "Africa", "Cote d'Ivoire", "2021-02-03", 28739., 132., 183.429, 
  158., 0., 1., 1089.495, 5.004, 6.954, 5.99, 0., 0.038, 1.07, "", "", "", 
  "", "", "", "", "", 1965., 351316., 13.318, 0.074, 3635., 0.138, 0.05, 
  19.8, "samples tested", "", "", "", "", "", "", "", "", "", 17.59, 
  2.6378275*^7, 76.399, 18.7, 2.933, 1.582, 3601.006, 28.2, 303.74, 2.42, "", 
  "", 19.351, "", 57.78, 0.538}, {"CIV", "Africa", "Cote d'Ivoire", 
  "2021-02-04", 29102., 363., 201.143, 158., 0., 1., 1103.256, 13.761, 7.625, 
  5.99, 0., 0.038, 1.06, "", "", "", "", "", "", "", "", 4380., 355696., 
  13.484, 0.166, 3646., 0.138, 0.055, 18.1, "samples tested", "", "", "", "", 
  "", "", "", "", "", 17.59, 2.6378275*^7, 76.399, 18.7, 2.933, 1.582, 
  3601.006, 28.2, 303.74, 2.42, "", "", 19.351, "", 57.78, 0.538}, 
 {"CIV", "Africa", "Cote d'Ivoire", "2021-02-05", 29295., 193., 194.429, 
  160., 2., 1.143, 1110.573, 7.317, 7.371, 6.066, 0.076, 0.043, 1.06, "", "", 
  "", "", "", "", "", "", 3854., 359550., 13.631, 0.146, 3708., 0.141, 0.052, 
  19.1, "samples tested", "", "", "", "", "", "", "", "", "", 17.59, 
  2.6378275*^7, 76.399, 18.7, 2.933, 1.582, 3601.006, 28.2, 303.74, 2.42, "", 
  "", 19.351, "", 57.78, 0.538}, {"CIV", "Africa", "Cote d'Ivoire", 
  "2021-02-06", 29567., 272., 198.429, 162., 2., 1.429, 1120.885, 10.312, 
  7.522, 6.141, 0.076, 0.054, 1.05, "", "", "", "", "", "", "", "", 2485., 
  362035., 13.725, 0.094, 3239., 0.123, 0.061, 16.3, "samples tested", "", 
  "", "", "", "", "", "", "", "", 17.59, 2.6378275*^7, 76.399, 18.7, 2.933, 
  1.582, 3601.006, 28.2, 303.74, 2.42, "", "", 19.351, "", 57.78, 0.538}, 
 {"CIV", "Africa", "Cote d'Ivoire", "2021-02-07", 29825., 258., 203.714, 
  162., 0., 1.143, 1130.665, 9.781, 7.723, 6.141, 0., 0.043, 1.04, "", "", 
  "", "", "", "", "", "", 3473., 365508., 13.856, 0.132, 3004., 0.114, 0.068, 
  14.7, "samples tested", "", "", "", "", "", "", "", "", "", 17.59, 
  2.6378275*^7, 76.399, 18.7, 2.933, 1.582, 3601.006, 28.2, 303.74, 2.42, "", 
  "", 19.351, "", 57.78, 0.538}, {"CIV", "Africa", "Cote d'Ivoire", 
  "2021-02-08", 29967., 142., 213.143, 165., 3., 1.286, 1136.049, 5.383, 
  8.08, 6.255, 0.114, 0.049, 1.04, "", "", "", "", "", "", "", "", 1845., 
  367353., 13.926, 0.07, 3024., 0.115, 0.07, 14.2, "samples tested", "", "", 
  "", "", "", "", "", "", "", 25.93, 2.6378275*^7, 76.399, 18.7, 2.933, 
  1.582, 3601.006, 28.2, 303.74, 2.42, "", "", 19.351, "", 57.78, 0.538}, 
 {"CIV", "Africa", "Cote d'Ivoire", "2021-02-09", 29967., 0., 194.286, 165., 
  0., 1., 1136.049, 0., 7.365, 6.255, 0., 0.038, 1.03, "", "", "", "", "", 
  "", "", "", 1480., 368833., 13.982, 0.056, 2783., 0.106, 0.07, 14.3, 
  "samples tested", "", "", "", "", "", "", "", "", "", 25.93, 2.6378275*^7, 
  76.399, 18.7, 2.933, 1.582, 3601.006, 28.2, 303.74, 2.42, "", "", 19.351, 
  "", 57.78, 0.538}, {"CIV", "Africa", "Cote d'Ivoire", "2021-02-10", 30240., 
  273., 214.429, 169., 4., 1.571, 1146.398, 10.349, 8.129, 6.407, 0.152, 
  0.06, 1.03, "", "", "", "", "", "", "", "", 3187., 372020., 14.103, 0.121, 
  2958., 0.112, 0.072, 13.8, "samples tested", "", "", "", "", "", "", "", 
  "", "", 25.93, 2.6378275*^7, 76.399, 18.7, 2.933, 1.582, 3601.006, 28.2, 
  303.74, 2.42, "", "", 19.351, "", 57.78, 0.538}, 
 {"CIV", "Africa", "Cote d'Ivoire", "2021-02-11", 30526., 286., 203.429, 
  171., 2., 1.857, 1157.24, 10.842, 7.712, 6.483, 0.076, 0.07, 1.02, "", "", 
  "", "", "", "", "", "", 3467., 375487., 14.235, 0.131, 2827., 0.107, 0.072, 
  13.9, "samples tested", "", "", "", "", "", "", "", "", "", 25.93, 
  2.6378275*^7, 76.399, 18.7, 2.933, 1.582, 3601.006, 28.2, 303.74, 2.42, "", 
  "", 19.351, "", 57.78, 0.538}, {"CIV", "Africa", "Cote d'Ivoire", 
  "2021-02-12", 30717., 191., 203.143, 173., 2., 1.857, 1164.481, 7.241, 
  7.701, 6.558, 0.076, 0.07, 1.02, "", "", "", "", "", "", "", "", 3418., 
  378905., 14.364, 0.13, 2765., 0.105, 0.073, 13.6, "samples tested", "", "", 
  "", "", "", "", "", "", "", 25.93, 2.6378275*^7, 76.399, 18.7, 2.933, 
  1.582, 3601.006, 28.2, 303.74, 2.42, "", "", 19.351, "", 57.78, 0.538}, 
 {"CIV", "Africa", "Cote d'Ivoire", "2021-02-13", 30884., 167., 188.143, 
  173., 0., 1.571, 1170.812, 6.331, 7.132, 6.558, 0., 0.06, 1.01, "", "", "", 
  "", "", "", "", "", 3173., 382078., 14.485, 0.12, 2863., 0.109, 0.066, 
  15.2, "samples tested", "", "", "", "", "", "", "", "", "", 25.93, 
  2.6378275*^7, 76.399, 18.7, 2.933, 1.582, 3601.006, 28.2, 303.74, 2.42, "", 
  "", 19.351, "", 57.78, 0.538}, {"CIV", "Africa", "Cote d'Ivoire", 
  "2021-02-14", 31140., 256., 187.857, 174., 1., 1.714, 1180.517, 9.705, 
  7.122, 6.596, 0.038, 0.065, 1.01, "", "", "", "", "", "", "", "", 3538., 
  385616., 14.619, 0.134, 2873., 0.109, 0.065, 15.3, "samples tested", "", 
  "", "", "", "", "", "", "", "", 25.93, 2.6378275*^7, 76.399, 18.7, 2.933, 
  1.582, 3601.006, 28.2, 303.74, 2.42, "", "", 19.351, "", 57.78, 0.538}, 
 {"CIV", "Africa", "Cote d'Ivoire", "2021-02-15", 31235., 95., 181.143, 175., 
  1., 1.429, 1184.118, 3.601, 6.867, 6.634, 0.038, 0.054, 1.01, "", "", "", 
  "", "", "", "", "", 1184., 386800., 14.664, 0.045, 2778., 0.105, 0.065, 
  15.3, "samples tested", "", "", "", "", "", "", "", "", "", 20.37, 
  2.6378275*^7, 76.399, 18.7, 2.933, 1.582, 3601.006, 28.2, 303.74, 2.42, "", 
  "", 19.351, "", 57.78, 0.538}, {"CIV", "Africa", "Cote d'Ivoire", 
  "2021-02-16", 31365., 130., 199.714, 179., 4., 2., 1189.047, 4.928, 7.571, 
  6.786, 0.152, 0.076, 1., "", "", "", "", "", "", "", "", 2390., 389190., 
  14.754, 0.091, 2908., 0.11, 0.069, 14.6, "samples tested", "", "", "", "", 
  "", "", "", "", "", 20.37, 2.6378275*^7, 76.399, 18.7, 2.933, 1.582, 
  3601.006, 28.2, 303.74, 2.42, "", "", 19.351, "", 57.78, 0.538}, 
 {"CIV", "Africa", "Cote d'Ivoire", "2021-02-17", 31497., 132., 179.571, 
  180., 1., 1.571, 1194.051, 5.004, 6.808, 6.824, 0.038, 0.06, 1., "", "", 
  "", "", "", "", "", "", 2658., 391848., 14.855, 0.101, 2833., 0.107, 0.063, 
  15.8, "samples tested", "", "", "", "", "", "", "", "", "", 20.37, 
  2.6378275*^7, 76.399, 18.7, 2.933, 1.582, 3601.006, 28.2, 303.74, 2.42, "", 
  "", 19.351, "", 57.78, 0.538}, {"CIV", "Africa", "Cote d'Ivoire", 
  "2021-02-18", 31612., 115., 155.143, 183., 3., 1.714, 1198.41, 4.36, 5.881, 
  6.938, 0.114, 0.065, 1., "", "", "", "", "", "", "", "", 2820., 394668., 
  14.962, 0.107, 2740., 0.104, 0.057, 17.7, "samples tested", "", "", "", "", 
  "", "", "", "", "", 20.37, 2.6378275*^7, 76.399, 18.7, 2.933, 1.582, 
  3601.006, 28.2, 303.74, 2.42, "", "", 19.351, "", 57.78, 0.538}, 
 {"CIV", "Africa", "Cote d'Ivoire", "2021-02-19", 31825., 213., 158.286, 
  185., 2., 1.714, 1206.485, 8.075, 6.001, 7.013, 0.076, 0.065, 1., "", "", 
  "", "", "", "", "", "", 3715., 398383., 15.103, 0.141, 2783., 0.106, 0.057, 
  17.6, "samples tested", "", "", "", "", "", "", "", "", "", 20.37, 
  2.6378275*^7, 76.399, 18.7, 2.933, 1.582, 3601.006, 28.2, 303.74, 2.42, "", 
  "", 19.351, "", 57.78, 0.538}, {"CIV", "Africa", "Cote d'Ivoire", 
  "2021-02-20", 31914., 89., 147.143, 185., 0., 1.714, 1209.859, 3.374, 
  5.578, 7.013, 0., 0.065, 1.01, "", "", "", "", "", "", "", "", 3426., 
  401809., 15.233, 0.13, 2819., 0.107, 0.052, 19.2, "samples tested", "", "", 
  "", "", "", "", "", "", "", 20.37, 2.6378275*^7, 76.399, 18.7, 2.933, 
  1.582, 3601.006, 28.2, 303.74, 2.42, "", "", 19.351, "", 57.78, 0.538}, 
 {"CIV", "Africa", "Cote d'Ivoire", "2021-02-21", 32026., 112., 126.571, 
  186., 1., 1.714, 1214.105, 4.246, 4.798, 7.051, 0.038, 0.065, 1.02, "", "", 
  "", "", "", "", "", "", 3303., 405112., 15.358, 0.125, 2785., 0.106, 0.045, 
  22., "samples tested", "", "", "", "", "", "", "", "", "", 20.37, 
  2.6378275*^7, 76.399, 18.7, 2.933, 1.582, 3601.006, 28.2, 303.74, 2.42, "", 
  "", 19.351, "", 57.78, 0.538}, {"CIV", "Africa", "Cote d'Ivoire", 
  "2021-02-22", 32039., 13., 114.857, 188., 2., 1.857, 1214.598, 0.493, 
  4.354, 7.127, 0.076, 0.07, 1.03, "", "", "", "", "", "", "", "", 1028., 
  406140., 15.397, 0.039, 2763., 0.105, 0.042, 24.1, "samples tested", "", 
  "", "", "", "", "", "", "", "", 20.37, 2.6378275*^7, 76.399, 18.7, 2.933, 
  1.582, 3601.006, 28.2, 303.74, 2.42, "", "", 19.351, "", 57.78, 0.538}, 
 {"CIV", "Africa", "Cote d'Ivoire", "2021-02-23", 32124., 85., 108.429, 188., 
  0., 1.286, 1217.82, 3.222, 4.111, 7.127, 0., 0.049, 1.05, "", "", "", "", 
  "", "", "", "", 2027., 408167., 15.474, 0.077, 2711., 0.103, 0.04, 25., 
  "samples tested", "", "", "", "", "", "", "", "", "", 20.37, 2.6378275*^7, 
  76.399, 18.7, 2.933, 1.582, 3601.006, 28.2, 303.74, 2.42, "", "", 19.351, 
  "", 57.78, 0.538}, {"CIV", "Africa", "Cote d'Ivoire", "2021-02-24", 32295., 
  171., 114., 188., 0., 1.143, 1224.303, 6.483, 4.322, 7.127, 0., 0.043, 
  1.07, "", "", "", "", "", "", "", "", 3735., 411902., 15.615, 0.142, 2865., 
  0.109, 0.04, 25.1, "samples tested", "", "", "", "", "", "", "", "", "", 
  25.93, 2.6378275*^7, 76.399, 18.7, 2.933, 1.582, 3601.006, 28.2, 303.74, 
  2.42, "", "", 19.351, "", 57.78, 0.538}, {"CIV", "Africa", "Cote d'Ivoire", 
  "2021-02-25", 32295., 0., 97.571, 188., 0., 0.714, 1224.303, 0., 3.699, 
  7.127, 0., 0.027, 1.08, "", "", "", "", "", "", "", "", 3359., 415261., 
  15.743, 0.127, 2942., 0.112, 0.033, 30.2, "samples tested", "", "", "", "", 
  "", "", "", "", "", 25.93, 2.6378275*^7, 76.399, 18.7, 2.933, 1.582, 
  3601.006, 28.2, 303.74, 2.42, "", "", 19.351, "", 57.78, 0.538}, 
 {"CIV", "Africa", "Cote d'Ivoire", "2021-02-26", 32478., 183., 93.286, 190., 
  2., 0.714, 1231.24, 6.938, 3.536, 7.203, 0.076, 0.027, 1.11, "", "", "", 
  "", "", "", "", "", 2213., 417474., 15.826, 0.084, 2727., 0.103, 0.034, 
  29.2, "samples tested", "", "", "", "", "", "", "", "", "", 25.93, 
  2.6378275*^7, 76.399, 18.7, 2.933, 1.582, 3601.006, 28.2, 303.74, 2.42, "", 
  "", 19.351, "", 57.78, 0.538}, {"CIV", "Africa", "Cote d'Ivoire", 
  "2021-02-27", 32631., 153., 102.429, 192., 2., 1., 1237.041, 5.8, 3.883, 
  7.279, 0.076, 0.038, 1.14, "", "", "", "", "", "", "", "", 3108., 420582., 
  15.944, 0.118, 2682., 0.102, 0.038, 26.2, "samples tested", "", "", "", "", 
  "", "", "", "", "", 25.93, 2.6378275*^7, 76.399, 18.7, 2.933, 1.582, 
  3601.006, 28.2, 303.74, 2.42, "", "", 19.351, "", 57.78, 0.538}, 
 {"CIV", "Africa", "Cote d'Ivoire", "2021-02-28", 32754., 123., 104., 192., 
  0., 0.857, 1241.704, 4.663, 3.943, 7.279, 0., 0.032, 1.16, "", "", "", "", 
  "", "", "", "", 3149., 423731., 16.064, 0.119, 2660., 0.101, 0.039, 25.6, 
  "samples tested", "", "", "", "", "", "", "", "", "", 25.93, 2.6378275*^7, 
  76.399, 18.7, 2.933, 1.582, 3601.006, 28.2, 303.74, 2.42, "", "", 19.351, 
  "", 57.78, 0.538}, {"CIV", "Africa", "Cote d'Ivoire", "2021-03-01", 32791., 
  37., 107.429, 193., 1., 0.714, 1243.106, 1.403, 4.073, 7.317, 0.038, 0.027, 
  1.19, "", "", "", "", "", "", "", "", 894., 424625., 16.098, 0.034, 2641., 
  0.1, 0.041, 24.6, "samples tested", 0., 0., "", "", "", 0., 0., "", "", 
  25.93, 2.6378275*^7, 76.399, 18.7, 2.933, 1.582, 3601.006, 28.2, 303.74, 
  2.42, "", "", 19.351, "", 57.78, 0.538}, {"CIV", "Africa", "Cote d'Ivoire", 
  "2021-03-02", 32929., 138., 115., 193., 0., 0.714, 1248.338, 5.232, 4.36, 
  7.317, 0., 0.027, 1.23, "", "", "", "", "", "", "", "", 2251., 426876., 
  16.183, 0.085, 2673., 0.101, 0.043, 23.2, "samples tested", "", "", "", "", 
  412., "", "", "", 16., 25.93, 2.6378275*^7, 76.399, 18.7, 2.933, 1.582, 
  3601.006, 28.2, 303.74, 2.42, "", "", 19.351, "", 57.78, 0.538}, 
 {"CIV", "Africa", "Cote d'Ivoire", "2021-03-03", 33285., 356., 141.429, 
  194., 1., 0.857, 1261.834, 13.496, 5.362, 7.355, 0.038, 0.032, 1.25, "", 
  "", "", "", "", "", "", "", 2301., 429177., 16.27, 0.087, 2468., 0.094, 
  0.057, 17.5, "samples tested", "", "", "", "", 412., "", "", "", 16., 
  25.93, 2.6378275*^7, 76.399, 18.7, 2.933, 1.582, 3601.006, 28.2, 303.74, 
  2.42, "", "", 19.351, "", 57.78, 0.538}, {"CIV", "Africa", "Cote d'Ivoire", 
  "2021-03-04", 33976., 691., 240.143, 196., 2., 1.143, 1288.03, 26.196, 
  9.104, 7.43, 0.076, 0.043, 1.27, "", "", "", "", "", "", "", "", 3518., 
  432695., 16.403, 0.133, 2491., 0.094, 0.096, 10.4, "samples tested", "", 
  "", "", "", 412., "", "", "", 16., 25.93, 2.6378275*^7, 76.399, 18.7, 
  2.933, 1.582, 3601.006, 28.2, 303.74, 2.42, "", "", 19.351, "", 57.78, 
  0.538}, {"CIV", "Africa", "Cote d'Ivoire", "2021-03-05", 34412., 436., 
  276.286, 199., 3., 1.286, 1304.558, 16.529, 10.474, 7.544, 0.114, 0.049, 
  1.26, "", "", "", "", "", "", "", "", 2961., 435656., 16.516, 0.112, 2597., 
  0.098, 0.106, 9.4, "samples tested", "", "", "", "", 412., "", "", "", 16., 
  25.93, 2.6378275*^7, 76.399, 18.7, 2.933, 1.582, 3601.006, 28.2, 303.74, 
  2.42, "", "", 19.351, "", 57.78, 0.538}, {"CIV", "Africa", "Cote d'Ivoire", 
  "2021-03-06", 34935., 523., 329.143, 200., 1., 1.143, 1324.385, 19.827, 
  12.478, 7.582, 0.038, 0.043, 1.25, "", "", "", "", "", "", "", "", 2678., 
  438334., 16.617, 0.102, 2536., 0.096, 0.13, 7.7, "samples tested", 2058., 
  2058., "", "", 412., 0.01, 0.01, "", 16., 25.93, 2.6378275*^7, 76.399, 
  18.7, 2.933, 1.582, 3601.006, 28.2, 303.74, 2.42, "", "", 19.351, "", 
  57.78, 0.538}, {"CIV", "Africa", "Cote d'Ivoire", "2021-03-07", 35187., 
  252., 347.571, 202., 2., 1.429, 1333.939, 9.553, 13.176, 7.658, 0.076, 
  0.054, 1.23, "", "", "", "", "", "", "", "", "", "", "", "", 2460., 0.093, 
  0.141, 7.1, "samples tested", "", "", "", "", 415., "", "", "", 16., 25.93, 
  2.6378275*^7, 76.399, 18.7, 2.933, 1.582, 3601.006, 28.2, 303.74, 2.42, "", 
  "", 19.351, "", 57.78, 0.538}, {"CIV", "Africa", "Cote d'Ivoire", 
  "2021-03-08", 35331., 144., 362.857, 204., 2., 1.571, 1339.398, 5.459, 
  13.756, 7.734, 0.076, 0.06, 1.22, "", "", "", "", "", "", "", "", "", 
  443563., 16.815, "", 2705., 0.103, 0.134, 7.5, "samples tested", 2924., 
  2924., "", "", 418., 0.01, 0.01, "", 16., 25.93, 2.6378275*^7, 76.399, 
  18.7, 2.933, 1.582, 3601.006, 28.2, 303.74, 2.42, "", "", 19.351, "", 
  57.78, 0.538}, {"CIV", "Africa", "Cote d'Ivoire", "2021-03-09", 35477., 
  146., 364., 206., 2., 1.857, 1344.933, 5.535, 13.799, 7.809, 0.076, 0.07, 
  1.2, "", "", "", "", "", "", "", "", 1942., 445505., 16.889, 0.074, 2661., 
  0.101, 0.137, 7.3, "samples tested", 4363., 4363., "", 1439., 564., 0.02, 
  0.02, "", 21., 25.93, 2.6378275*^7, 76.399, 18.7, 2.933, 1.582, 3601.006, 
  28.2, 303.74, 2.42, "", "", 19.351, "", 57.78, 0.538}, 
 {"CIV", "Africa", "Cote d'Ivoire", "2021-03-10", 36028., 551., 391.857, 
  206., 0., 1.714, 1365.821, 20.888, 14.855, 7.809, 0., 0.065, 1.19, "", "", 
  "", "", "", "", "", "", 3092., 448597., 17.006, 0.117, 2774., 0.105, 0.141, 
  7.1, "samples tested", 8802., 8802., "", 4439., 1140., 0.03, 0.03, "", 43., 
  25.93, 2.6378275*^7, 76.399, 18.7, 2.933, 1.582, 3601.006, 28.2, 303.74, 
  2.42, "", "", 19.351, "", 57.78, 0.538}, {"CIV", "Africa", "Cote d'Ivoire", 
  "2021-03-11", 36511., 483., 362.143, 209., 3., 1.857, 1384.131, 18.311, 
  13.729, 7.923, 0.114, 0.07, 1.18, "", "", "", "", "", "", "", "", 3833., 
  452430., 17.152, 0.145, 2819., 0.107, 0.128, 7.8, "samples tested", "", "", 
  "", "", 1300., "", "", "", 49., 25.93, 2.6378275*^7, 76.399, 18.7, 2.933, 
  1.582, 3601.006, 28.2, 303.74, 2.42, "", "", 19.351, "", 57.78, 0.538}, 
 {"CIV", "Africa", "Cote d'Ivoire", "2021-03-12", 36824., 313., 344.571, 
  211., 2., 1.714, 1395.997, 11.866, 13.063, 7.999, 0.076, 0.065, 1.16, "", 
  "", "", "", "", "", "", "", 3006., 455436., 17.266, 0.114, 2826., 0.107, 
  0.122, 8.2, "samples tested", "", "", "", "", 1460., "", "", "", 55., 
  25.93, 2.6378275*^7, 76.399, 18.7, 2.933, 1.582, 3601.006, 28.2, 303.74, 
  2.42, "", "", 19.351, "", 57.78, 0.538}, {"CIV", "Africa", "Cote d'Ivoire", 
  "2021-03-13", 37304., 480., 338.429, 211., 0., 1.571, 1414.194, 18.197, 
  12.83, 7.999, 0., 0.06, 1.15, "", "", "", "", "", "", "", "", 3544., 
  458980., 17.4, 0.134, 2949., 0.112, 0.115, 8.7, "samples tested", "", "", 
  "", "", 1621., "", "", "", 61., 25.93, 2.6378275*^7, 76.399, 18.7, 2.933, 
  1.582, 3601.006, 28.2, 303.74, 2.42, "", "", 19.351, "", 57.78, 0.538}, 
 {"CIV", "Africa", "Cote d'Ivoire", "2021-03-14", 37653., 349., 352.286, 
  211., 0., 1.286, 1427.425, 13.231, 13.355, 7.999, 0., 0.049, 1.13, "", "", 
  "", "", "", "", "", "", 3288., 462268., 17.525, 0.125, 3046., 0.115, 0.116, 
  8.6, "samples tested", 14937., 14937., "", "", 1778., 0.06, 0.06, "", 67., 
  25.93, 2.6378275*^7, 76.399, 18.7, 2.933, 1.582, 3601.006, 28.2, 303.74, 
  2.42, "", "", 19.351, "", 57.78, 0.538}, {"CIV", "Africa", "Cote d'Ivoire", 
  "2021-03-15", 37908., 255., 368.143, 213., 2., 1.286, 1437.092, 9.667, 
  13.956, 8.075, 0.076, 0.049, 1.12, "", "", "", "", "", "", "", "", 2034., 
  464302., 17.602, 0.077, 2963., 0.112, 0.124, 8., "samples tested", 15181., 
  15181., "", 244., 1751., 0.06, 0.06, "", 66., 25.93, 2.6378275*^7, 76.399, 
  18.7, 2.933, 1.582, 3601.006, 28.2, 303.74, 2.42, "", "", 19.351, "", 
  57.78, 0.538}, {"CIV", "Africa", "Cote d'Ivoire", "2021-03-16", 38120., 
  212., 377.571, 214., 1., 1.143, 1445.129, 8.037, 14.314, 8.113, 0.038, 
  0.043, 1.1, "", "", "", "", "", "", "", "", 2209., 466511., 17.685, 0.084, 
  3001., 0.114, 0.126, 7.9, "samples tested", 17448., 17448., "", 2267., 
  1869., 0.07, 0.07, "", 71., 25.93, 2.6378275*^7, 76.399, 18.7, 2.933, 
  1.582, 3601.006, 28.2, 303.74, 2.42, "", "", 19.351, "", 57.78, 0.538}, 
 {"CIV", "Africa", "Cote d'Ivoire", "2021-03-17", 38282., 162., 322., 214., 
  0., 1.143, 1451.27, 6.141, 12.207, 8.113, 0., 0.043, 1.09, "", "", "", "", 
  "", "", "", "", 3948., 470459., 17.835, 0.15, 3123., 0.118, 0.103, 9.7, 
  "samples tested", 19113., 19113., "", 1665., 1473., 0.07, 0.07, "", 56., 
  25.93, 2.6378275*^7, 76.399, 18.7, 2.933, 1.582, 3601.006, 28.2, 303.74, 
  2.42, "", "", 19.351, "", 57.78, 0.538}, {"CIV", "Africa", "Cote d'Ivoire", 
  "2021-03-18", 38923., 641., 344.571, 215., 1., 0.857, 1475.57, 24.3, 
  13.063, 8.151, 0.038, 0.032, 1.08, "", "", "", "", "", "", "", "", 3339., 
  473798., 17.962, 0.127, 3053., 0.116, 0.113, 8.9, "samples tested", 20766., 
  20766., "", 1653., 1490., 0.08, 0.08, "", 56., 25.93, 2.6378275*^7, 76.399, 
  18.7, 2.933, 1.582, 3601.006, 28.2, 303.74, 2.42, "", "", 19.351, "", 
  57.78, 0.538}, {"CIV", "Africa", "Cote d'Ivoire", "2021-03-19", 39434., 
  511., 372.857, 216., 1., 0.714, 1494.942, 19.372, 14.135, 8.189, 0.038, 
  0.027, 1.07, "", "", "", "", "", "", "", "", 3632., 477430., 18.099, 0.138, 
  3142., 0.119, 0.119, 8.4, "samples tested", 22443., 22443., "", 1677., 
  1510., 0.09, 0.09, "", 57., 25.93, 2.6378275*^7, 76.399, 18.7, 2.933, 
  1.582, 3601.006, 28.2, 303.74, 2.42, "", "", 19.351, "", 57.78, 0.538}, 
 {"CIV", "Africa", "Cote d'Ivoire", "2021-03-20", 39913., 479., 372.714, 
  217., 1., 0.857, 1513.101, 18.159, 14.13, 8.226, 0.038, 0.032, 1.05, "", 
  "", "", "", "", "", "", "", 4097., 481527., 18.255, 0.155, 3221., 0.122, 
  0.116, 8.6, "samples tested", 24171., 24171., "", 1728., 1538., 0.09, 0.09, 
  "", 58., 25.93, 2.6378275*^7, 76.399, 18.7, 2.933, 1.582, 3601.006, 28.2, 
  303.74, 2.42, "", "", 19.351, "", 57.78, 0.538}, 
 {"CIV", "Africa", "Cote d'Ivoire", "2021-03-21", 40310., 397., 379.571, 
  220., 3., 1.286, 1528.151, 15.05, 14.39, 8.34, 0.114, 0.049, 1.04, "", "", 
  "", "", "", "", "", "", 3446., 484973., 18.385, 0.131, 3244., 0.123, 0.117, 
  8.5, "samples tested", 24639., 24639., "", 468., 1386., 0.09, 0.09, "", 
  53., 25.93, 2.6378275*^7, 76.399, 18.7, 2.933, 1.582, 3601.006, 28.2, 
  303.74, 2.42, "", "", 19.351, "", 57.78, 0.538}, 
 {"CIV", "Africa", "Cote d'Ivoire", "2021-03-22", 40601., 291., 384.714, 
  222., 2., 1.286, 1539.183, 11.032, 14.585, 8.416, 0.076, 0.049, 1.02, "", 
  "", "", "", "", "", "", "", 1793., 486766., 18.453, 0.068, 3209., 0.122, 
  0.12, 8.3, "samples tested", 24728., 24728., "", 89., 1364., 0.09, 0.09, 
  "", 52., 25.93, 2.6378275*^7, 76.399, 18.7, 2.933, 1.582, 3601.006, 28.2, 
  303.74, 2.42, "", "", 19.351, "", 57.78, 0.538}, 
 {"CIV", "Africa", "Cote d'Ivoire", "2021-03-23", 40868., 267., 392.571, 
  222., 0., 1.143, 1549.305, 10.122, 14.882, 8.416, 0., 0.043, 1., "", "", 
  "", "", "", "", "", "", 1882., 488648., 18.525, 0.071, 3162., 0.12, 0.124, 
  8.1, "samples tested", 26079., 26079., "", 1351., 1233., 0.1, 0.1, "", 47., 
  25.93, 2.6378275*^7, 76.399, 18.7, 2.933, 1.582, 3601.006, 28.2, 303.74, 
  2.42, "", "", 19.351, "", 57.78, 0.538}, {"CIV", "Africa", "Cote d'Ivoire", 
  "2021-03-24", 41307., 439., 432.143, 224., 2., 1.429, 1565.948, 16.642, 
  16.383, 8.492, 0.076, 0.054, 0.98, "", "", "", "", "", "", "", "", 3914., 
  492562., 18.673, 0.148, 3158., 0.12, 0.137, 7.3, "samples tested", 27886., 
  27886., "", 1807., 1253., 0.11, 0.11, "", 48., 25.93, 2.6378275*^7, 76.399, 
  18.7, 2.933, 1.582, 3601.006, 28.2, 303.74, 2.42, "", "", 19.351, "", 
  57.78, 0.538}, {"CIV", "Africa", "Cote d'Ivoire", "2021-03-25", 42074., 
  767., 450.143, 229., 5., 2., 1595.025, 29.077, 17.065, 8.681, 0.19, 0.076, 
  0.96, "", "", "", "", "", "", "", "", 4649., 497211., 18.849, 0.176, 3345., 
  0.127, 0.135, 7.4, "samples tested", 29535., 29535., "", 1649., 1253., 
  0.11, 0.11, "", 48., 25.93, 2.6378275*^7, 76.399, 18.7, 2.933, 1.582, 
  3601.006, 28.2, 303.74, 2.42, "", "", 19.351, "", 57.78, 0.538}, 
 {"CIV", "Africa", "Cote d'Ivoire", "2021-03-26", 42468., 394., 433.429, 
  229., 0., 1.857, 1609.961, 14.937, 16.431, 8.681, 0., 0.07, 0.93, "", "", 
  "", "", "", "", "", "", 4914., 502125., 19.036, 0.186, 3528., 0.134, 0.123, 
  8.1, "samples tested", 31104., 31104., "", 1569., 1237., 0.12, 0.12, "", 
  47., 25.93, 2.6378275*^7, 76.399, 18.7, 2.933, 1.582, 3601.006, 28.2, 
  303.74, 2.42, "", "", 19.351, "", 57.78, 0.538}, 
 {"CIV", "Africa", "Cote d'Ivoire", "2021-03-27", 42861., 393., 421.143, 
  232., 3., 2.143, 1624.86, 14.899, 15.966, 8.795, 0.114, 0.081, 0.91, "", 
  "", "", "", "", "", "", "", 3835., 505960., 19.181, 0.145, 3490., 0.132, 
  0.121, 8.3, "samples tested", 33395., 33395., "", 2291., 1318., 0.13, 0.13, 
  "", 50., 25.93, 2.6378275*^7, 76.399, 18.7, 2.933, 1.582, 3601.006, 28.2, 
  303.74, 2.42, "", "", 19.351, "", 57.78, 0.538}, 
 {"CIV", "Africa", "Cote d'Ivoire", "2021-03-28", 43180., 319., 410., 237., 
  5., 2.429, 1636.953, 12.093, 15.543, 8.985, 0.19, 0.092, 0.89, "", "", "", 
  "", "", "", "", "", 4048., 510008., 19.334, 0.153, 3576., 0.136, 0.115, 
  8.7, "samples tested", "", "", "", "", 1322., "", "", "", 50., 25.93, 
  2.6378275*^7, 76.399, 18.7, 2.933, 1.582, 3601.006, 28.2, 303.74, 2.42, "", 
  "", 19.351, "", 57.78, 0.538}, {"CIV", "Africa", "Cote d'Ivoire", 
  "2021-03-29", 43422., 242., 403., 239., 2., 2.429, 1646.127, 9.174, 15.278, 
  9.06, 0.076, 0.092, 0.86, "", "", "", "", "", "", "", "", 3002., 513010., 
  19.448, 0.114, 3749., 0.142, 0.107, 9.3, "samples tested", 34388., 34388., 
  "", "", 1380., 0.13, 0.13, "", 52., 25.93, 2.6378275*^7, 76.399, 18.7, 
  2.933, 1.582, 3601.006, 28.2, 303.74, 2.42, "", "", 19.351, "", 57.78, 
  0.538}, {"CIV", "Africa", "Cote d'Ivoire", "2021-03-30", 43542., 120., 
  382., 242., 3., 2.857, 1650.677, 4.549, 14.482, 9.174, 0.114, 0.108, 0.84, 
  "", "", "", "", "", "", "", "", 1827., 514837., 19.517, 0.069, 3741., 
  0.142, 0.102, 9.8, "samples tested", 37367., 37367., "", 2979., 1613., 
  0.14, 0.14, "", 61., 25.93, 2.6378275*^7, 76.399, 18.7, 2.933, 1.582, 
  3601.006, 28.2, 303.74, 2.42, "", "", 19.351, "", 57.78, 0.538}, 
 {"CIV", "Africa", "Cote d'Ivoire", "2021-03-31", 43889., 347., 368.857, 
  244., 2., 2.857, 1663.831, 13.155, 13.983, 9.25, 0.076, 0.108, 0.81, "", 
  "", "", "", "", "", "", "", 4685., 519522., 19.695, 0.178, 3851., 0.146, 
  0.096, 10.4, "samples tested", 40153., 40153., "", 2786., 1752., 0.15, 
  0.15, "", 66., 25.93, 2.6378275*^7, 76.399, 18.7, 2.933, 1.582, 3601.006, 
  28.2, 303.74, 2.42, "", "", 19.351, "", 57.78, 0.538}, 
 {"CIV", "Africa", "Cote d'Ivoire", "2021-04-01", 43889., 0., 259.286, 244., 
  0., 2.143, 1663.831, 0., 9.83, 9.25, 0., 0.081, 0.79, "", "", "", "", "", 
  "", "", "", 4735., 524257., 19.875, 0.18, 3864., 0.146, 0.067, 14.9, 
  "samples tested", 42725., 42725., "", 2572., 1884., 0.16, 0.16, "", 71., 
  25.93, 2.6378275*^7, 76.399, 18.7, 2.933, 1.582, 3601.006, 28.2, 303.74, 
  2.42, "", "", 19.351, "", 57.78, 0.538}, {"CIV", "Africa", "Cote d'Ivoire", 
  "2021-04-02", 44445., 556., 282.429, 250., 6., 3., 1684.909, 21.078, 
  10.707, 9.477, 0.227, 0.114, 0.77, "", "", "", "", "", "", "", "", 4046., 
  528303., 20.028, 0.153, 3740., 0.142, 0.076, 13.2, "samples tested", 
  45247., 45247., "", 2522., 2020., 0.17, 0.17, "", 77., 25.93, 2.6378275*^7, 
  76.399, 18.7, 2.933, 1.582, 3601.006, 28.2, 303.74, 2.42, "", "", 19.351, 
  "", 57.78, 0.538}, {"CIV", "Africa", "Cote d'Ivoire", "2021-04-03", 44618., 
  173., 251., 252., 2., 2.857, 1691.468, 6.558, 9.515, 9.553, 0.076, 0.108, 
  0.75, "", "", "", "", "", "", "", "", 4822., 533125., 20.211, 0.183, 3881., 
  0.147, 0.065, 15.5, "samples tested", 47968., 47968., "", 2721., 2082., 
  0.18, 0.18, "", 79., 25.93, 2.6378275*^7, 76.399, 18.7, 2.933, 1.582, 
  3601.006, 28.2, 303.74, 2.42, "", "", 19.351, "", 57.78, 0.538}, 
 {"CIV", "Africa", "Cote d'Ivoire", "2021-04-04", 44749., 131., 224.143, 
  255., 3., 2.571, 1696.434, 4.966, 8.497, 9.667, 0.114, 0.097, 0.73, "", "", 
  "", "", "", "", "", "", 2984., 536109., 20.324, 0.113, 3729., 0.141, 0.06, 
  16.6, "samples tested", 49642., 49642., "", 1674., 2250., 0.19, 0.19, "", 
  85., 25.93, 2.6378275*^7, 76.399, 18.7, 2.933, 1.582, 3601.006, 28.2, 
  303.74, 2.42, "", "", 19.351, "", 57.78, 0.538}, 
 {"CIV", "Africa", "Cote d'Ivoire", "2021-04-05", 44841., 92., 202.714, 256., 
  1., 2.429, 1699.922, 3.488, 7.685, 9.705, 0.038, 0.092, 0.71, "", "", "", 
  "", "", "", "", "", 2302., 538411., 20.411, 0.087, 3629., 0.138, 0.056, 
  17.9, "samples tested", "", "", "", "", 2201., "", "", "", 83., 25.93, 
  2.6378275*^7, 76.399, 18.7, 2.933, 1.582, 3601.006, 28.2, 303.74, 2.42, "", 
  "", 19.351, "", 57.78, 0.538}, {"CIV", "Africa", "Cote d'Ivoire", 
  "2021-04-06", 44854., 13., 187.429, 256., 0., 2., 1700.414, 0.493, 7.105, 
  9.705, 0., 0.076, 0.69, "", "", "", "", "", "", "", "", 1096., 539507., 
  20.453, 0.042, 3524., 0.134, 0.053, 18.8, "samples tested", 49948., 49948., 
  "", "", 1797., 0.19, 0.19, "", 68., 25.93, 2.6378275*^7, 76.399, 18.7, 
  2.933, 1.582, 3601.006, 28.2, 303.74, 2.42, "", "", 19.351, "", 57.78, 
  0.538}, {"CIV", "Africa", "Cote d'Ivoire", "2021-04-07", 44880., 26., 
  141.571, 257., 1., 1.857, 1701.4, 0.986, 5.367, 9.743, 0.038, 0.07, 0.68, 
  "", "", "", "", "", "", "", "", 1907., 541414., 20.525, 0.072, 3127., 
  0.119, 0.045, 22.1, "samples tested", "", "", "", "", 1622., "", "", "", 
  61., 25.93, 2.6378275*^7, 76.399, 18.7, 2.933, 1.582, 3601.006, 28.2, 
  303.74, 2.42, "", "", 19.351, "", 57.78, 0.538}, 
 {"CIV", "Africa", "Cote d'Ivoire", "2021-04-08", 44975., 95., 155.143, 258., 
  1., 2., 1705.002, 3.601, 5.881, 9.781, 0.038, 0.076, 0.67, "", "", "", "", 
  "", "", "", "", 3429., 544843., 20.655, 0.13, 2941., 0.111, 0.053, 19., 
  "samples tested", 53071., 53071., "", "", 1478., 0.2, 0.2, "", 56., 25.93, 
  2.6378275*^7, 76.399, 18.7, 2.933, 1.582, 3601.006, 28.2, 303.74, 2.42, "", 
  "", 19.351, "", 57.78, 0.538}, {"CIV", "Africa", "Cote d'Ivoire", 
  "2021-04-09", 45089., 114., 92., 260., 2., 1.429, 1709.323, 4.322, 3.488, 
  9.857, 0.076, 0.054, 0.66, "", "", "", "", "", "", "", "", 4155., 548998., 
  20.813, 0.158, 2956., 0.112, 0.031, 32.1, "samples tested", 60823., 60823., 
  "", 7752., 2225., 0.23, 0.23, "", 84., 25.93, 2.6378275*^7, 76.399, 18.7, 
  2.933, 1.582, 3601.006, 28.2, 303.74, 2.42, "", "", 19.351, "", 57.78, 
  0.538}, {"CIV", "Africa", "Cote d'Ivoire", "2021-04-10", 45089., 0., 
  67.286, 260., 0., 1.143, 1709.323, 0., 2.551, 9.857, 0., 0.043, 0.66, "", 
  "", "", "", "", "", "", "", 2902., 551900., 20.923, 0.11, 2682., 0.102, 
  0.025, 39.9, "samples tested", 66496., 66496., "", 5673., 2647., 0.25, 
  0.25, "", 100., 25.93, 2.6378275*^7, 76.399, 18.7, 2.933, 1.582, 3601.006, 
  28.2, 303.74, 2.42, "", "", 19.351, "", 57.78, 0.538}, 
 {"CIV", "Africa", "Cote d'Ivoire", "2021-04-11", 45206., 117., 65.286, 263., 
  3., 1.143, 1713.759, 4.435, 2.475, 9.97, 0.114, 0.043, 0.66, "", "", "", 
  "", "", "", "", "", 4252., 556152., 21.084, 0.161, 2863., 0.109, 0.023, 
  43.9, "samples tested", 68843., 68843., "", 2347., 2743., 0.26, 0.26, "", 
  104., 25.93, 2.6378275*^7, 76.399, 18.7, 2.933, 1.582, 3601.006, 28.2, 
  303.74, 2.42, "", "", 19.351, "", 57.78, 0.538}, 
 {"CIV", "Africa", "Cote d'Ivoire", "2021-04-12", 45227., 21., 55.143, 268., 
  5., 1.714, 1714.555, 0.796, 2.09, 10.16, 0.19, 0.065, 0.66, "", "", "", "", 
  "", "", "", "", 1142., 557294., 21.127, 0.043, 2698., 0.102, 0.02, 48.9, 
  "samples tested", "", "", "", "", 3416., "", "", "", 130., 25.93, 
  2.6378275*^7, 76.399, 18.7, 2.933, 1.582, 3601.006, 28.2, 303.74, 2.42, "", 
  "", 19.351, "", 57.78, 0.538}, {"CIV", "Africa", "Cote d'Ivoire", 
  "2021-04-13", 45265., 38., 58.714, 269., 1., 1.857, 1715.995, 1.441, 2.226, 
  10.198, 0.038, 0.07, 0.66, "", "", "", "", "", "", "", "", 2036., 559330., 
  21.204, 0.077, 2832., 0.107, 0.021, 48.2, "samples tested", "", "", "", "", 
  4088., "", "", "", 155., 25.93, 2.6378275*^7, 76.399, 18.7, 2.933, 1.582, 
  3601.006, 28.2, 303.74, 2.42, "", "", 19.351, "", 57.78, 0.538}, 
 {"CIV", "Africa", "Cote d'Ivoire", "2021-04-14", 45388., 123., 72.571, 271., 
  2., 2., 1720.658, 4.663, 2.751, 10.274, 0.076, 0.076, 0.66, "", "", "", "", 
  "", "", "", "", 2945., 562275., 21.316, 0.112, 2980., 0.113, 0.024, 41.1, 
  "samples tested", 83425., 83425., "", "", 4559., 0.32, 0.32, "", 173., 
  25.93, 2.6378275*^7, 76.399, 18.7, 2.933, 1.582, 3601.006, 28.2, 303.74, 
  2.42, "", "", 19.351, "", 57.78, 0.538}, {"CIV", "Africa", "Cote d'Ivoire", 
  "2021-04-15", 45444., 56., 67., 273., 2., 2.143, 1722.781, 2.123, 2.54, 
  10.349, 0.076, 0.081, 0.66, "", "", "", "", "", "", "", "", 2942., 565217., 
  21.427, 0.112, 2911., 0.11, 0.023, 43.4, "samples tested", 87267., 87267., 
  "", 3842., 4885., 0.33, 0.33, "", 185., 25.93, 2.6378275*^7, 76.399, 18.7, 
  2.933, 1.582, 3601.006, 28.2, 303.74, 2.42, "", "", 19.351, "", 57.78, 
  0.538}, {"CIV", "Africa", "Cote d'Ivoire", "2021-04-16", 45474., 30., 55., 
  274., 1., 2., 1723.919, 1.137, 2.085, 10.387, 0.038, 0.076, 0.67, "", "", 
  "", "", "", "", "", "", 2497., 567714., 21.522, 0.095, 2674., 0.101, 0.021, 
  48.6, "samples tested", 91901., 91901., "", 4634., 4440., 0.35, 0.35, "", 
  168., 25.93, 2.6378275*^7, 76.399, 18.7, 2.933, 1.582, 3601.006, 28.2, 
  303.74, 2.42, "", "", 19.351, "", 57.78, 0.538}, 
 {"CIV", "Africa", "Cote d'Ivoire", "2021-04-17", 45519., 45., 61.429, 274., 
  0., 2., 1725.625, 1.706, 2.329, 10.387, 0., 0.076, 0.67, "", "", "", "", 
  "", "", "", "", 2485., 570199., 21.616, 0.094, 2614., 0.099, 0.024, 42.6, 
  "samples tested", 93540., 93540., "", 1639., 3863., 0.35, 0.35, "", 146., 
  25.93, 2.6378275*^7, 76.399, 18.7, 2.933, 1.582, 3601.006, 28.2, 303.74, 
  2.42, "", "", 19.351, "", 57.78, 0.538}, {"CIV", "Africa", "Cote d'Ivoire", 
  "2021-04-18", 45560., 41., 50.571, 274., 0., 1.571, 1727.179, 1.554, 1.917, 
  10.387, 0., 0.06, 0.68, "", "", "", "", "", "", "", "", 2532., 572731., 
  21.712, 0.096, 2368., 0.09, 0.021, 46.8, "samples tested", 94818., 94818., 
  "", 1278., 3711., 0.36, 0.36, "", 141., 25.93, 2.6378275*^7, 76.399, 18.7, 
  2.933, 1.582, 3601.006, 28.2, 303.74, 2.42, "", "", 19.351, "", 57.78, 
  0.538}, {"CIV", "Africa", "Cote d'Ivoire", "2021-04-19", 45570., 10., 49., 
  274., 0., 0.857, 1727.558, 0.379, 1.858, 10.387, 0., 0.032, 0.69, "", "", 
  "", "", "", "", "", "", 451., 573182., 21.729, 0.017, 2270., 0.086, 0.022, 
  46.3, "samples tested", "", "", "", "", 3506., "", "", "", 133., 25.93, 
  2.6378275*^7, 76.399, 18.7, 2.933, 1.582, 3601.006, 28.2, 303.74, 2.42, "", 
  "", 19.351, "", 57.78, 0.538}, {"CIV", "Africa", "Cote d'Ivoire", 
  "2021-04-20", 45614., 44., 49.857, 275., 1., 0.857, 1729.226, 1.668, 1.89, 
  10.425, 0.038, 0.032, 0.7, "", "", "", "", "", "", "", "", "", "", "", "", 
  2309., 0.088, 0.022, 46.3, "samples tested", "", "", "", "", 3302., "", "", 
  "", 125., 25.93, 2.6378275*^7, 76.399, 18.7, 2.933, 1.582, 3601.006, 28.2, 
  303.74, 2.42, "", "", 19.351, "", 57.78, 0.538}, 
 {"CIV", "Africa", "Cote d'Ivoire", "2021-04-21", 45697., 83., 44.143, 277., 
  2., 0.857, 1732.373, 3.147, 1.673, 10.501, 0.076, 0.032, 0.71, "", "", "", 
  "", "", "", "", "", "", 577798., 21.904, "", 2218., 0.084, 0.02, 50.2, 
  "samples tested", 105110., 105110., "", "", 3098., 0.4, 0.4, "", 117., 
  25.93, 2.6378275*^7, 76.399, 18.7, 2.933, 1.582, 3601.006, 28.2, 303.74, 
  2.42, "", "", 19.351, "", 57.78, 0.538}, {"CIV", "Africa", "Cote d'Ivoire", 
  "2021-04-22", 45715., 18., 38.714, 277., 0., 0.571, 1733.055, 0.682, 1.468, 
  10.501, 0., 0.022, 0.72, "", "", "", "", "", "", "", "", 1950., 579748., 
  21.978, 0.074, 2076., 0.079, 0.019, 53.6, "samples tested", 109077., 
  109077., "", 3967., 3116., 0.41, 0.41, "", 118., 25.93, 2.6378275*^7, 
  76.399, 18.7, 2.933, 1.582, 3601.006, 28.2, 303.74, 2.42, "", "", 19.351, 
  "", 57.78, 0.538}, {"CIV", "Africa", "Cote d'Ivoire", "2021-04-23", 45765., 
  50., 41.571, 279., 2., 0.714, 1734.95, 1.895, 1.576, 10.577, 0.076, 0.027, 
  0.73, "", "", "", "", "", "", "", "", 2072., 581820., 22.057, 0.079, 2015., 
  0.076, 0.021, 48.5, "samples tested", 113224., 113224., "", 4147., 3046., 
  0.43, 0.43, "", 115., 25.93, 2.6378275*^7, 76.399, 18.7, 2.933, 1.582, 
  3601.006, 28.2, 303.74, 2.42, "", "", 19.351, "", 57.78, 0.538}, 
 {"CIV", "Africa", "Cote d'Ivoire", "2021-04-24", 45820., 55., 43., 281., 2., 
  1., 1737.035, 2.085, 1.63, 10.653, 0.076, 0.038, 0.74, "", "", "", "", "", 
  "", "", "", 1807., 583627., 22.125, 0.069, 1918., 0.073, 0.022, 44.6, 
  "samples tested", 117227., 117227., "", 4003., 3384., 0.44, 0.44, "", 128., 
  25.93, 2.6378275*^7, 76.399, 18.7, 2.933, 1.582, 3601.006, 28.2, 303.74, 
  2.42, "", "", 19.351, "", 57.78, 0.538}, {"CIV", "Africa", "Cote d'Ivoire", 
  "2021-04-25", 45852., 32., 41.714, 282., 1., 1.143, 1738.249, 1.213, 1.581, 
  10.691, 0.038, 0.043, 0.76, "", "", "", "", "", "", "", "", 2196., 585823., 
  22.209, 0.083, 1870., 0.071, 0.022, 44.8, "samples tested", 118875., 
  118875., "", 1648., 3437., 0.45, 0.45, "", 130., 25.93, 2.6378275*^7, 
  76.399, 18.7, 2.933, 1.582, 3601.006, 28.2, 303.74, 2.42, "", "", 19.351, 
  "", 57.78, 0.538}, {"CIV", "Africa", "Cote d'Ivoire", "2021-04-26", 45863., 
  11., 41.857, 283., 1., 1.286, 1738.666, 0.417, 1.587, 10.729, 0.038, 0.049, 
  0.77, "", "", "", "", "", "", "", "", 632., 586455., 22.233, 0.024, 1896., 
  0.072, 0.022, 45.3, "samples tested", 119663., 119663., "", 788., 3059., 
  0.45, 0.45, "", 116., 25.93, 2.6378275*^7, 76.399, 18.7, 2.933, 1.582, 
  3601.006, 28.2, 303.74, 2.42, "", "", 19.351, "", 57.78, 0.538}, 
 {"CIV", "Africa", "Cote d'Ivoire", "2021-04-27", 45885., 22., 38.714, 285., 
  2., 1.429, 1739.5, 0.834, 1.468, 10.804, 0.076, 0.054, 0.78, "", "", "", 
  "", "", "", "", "", 2099., 588554., 22.312, 0.08, 1866., 0.071, 0.021, 
  48.2, "samples tested", 125958., 125958., "", 6295., 3468., 0.48, 0.48, "", 
  131., 25.93, 2.6378275*^7, 76.399, 18.7, 2.933, 1.582, 3601.006, 28.2, 
  303.74, 2.42, "", "", 19.351, "", 57.78, 0.538}, 
 {"CIV", "Africa", "Cote d'Ivoire", "2021-04-28", 45943., 58., 35.143, 286., 
  1., 1.286, 1741.698, 2.199, 1.332, 10.842, 0.038, 0.049, 0.8, "", "", "", 
  "", "", "", "", "", 1653., 590207., 22.375, 0.063, 1773., 0.067, 0.02, 
  50.5, "samples tested", 132434., 132434., "", 6476., 3903., 0.5, 0.5, "", 
  148., 25.93, 2.6378275*^7, 76.399, 18.7, 2.933, 1.582, 3601.006, 28.2, 
  303.74, 2.42, "", "", 19.351, "", 57.78, 0.538}, 
 {"CIV", "Africa", "Cote d'Ivoire", "2021-04-29", 45998., 55., 40.429, 286., 
  0., 1.286, 1743.783, 2.085, 1.533, 10.842, 0., 0.049, 0.82, "", "", "", "", 
  "", "", "", "", 2177., 592384., 22.457, 0.083, 1805., 0.068, 0.022, 44.6, 
  "samples tested", 140270., 140270., "", 7836., 4456., 0.53, 0.53, "", 169., 
  25.93, 2.6378275*^7, 76.399, 18.7, 2.933, 1.582, 3601.006, 28.2, 303.74, 
  2.42, "", "", 19.351, "", 57.78, 0.538}, {"CIV", "Africa", "Cote d'Ivoire", 
  "2021-04-30", 46036., 38., 38.714, 286., 0., 1., 1745.224, 1.441, 1.468, 
  10.842, 0., 0.038, 0.83, "", "", "", "", "", "", "", "", 1904., 594288., 
  22.529, 0.072, 1781., 0.068, 0.022, 46., "samples tested", 149037., 
  149037., "", 8767., 5116., 0.56, 0.56, "", 194., 25.93, 2.6378275*^7, 
  76.399, 18.7, 2.933, 1.582, 3601.006, 28.2, 303.74, 2.42, "", "", 19.351, 
  "", 57.78, 0.538}, {"CIV", "Africa", "Cote d'Ivoire", "2021-05-01", 46114., 
  78., 42., 286., 0., 0.714, 1748.181, 2.957, 1.592, 10.842, 0., 0.027, 0.84, 
  "", "", "", "", "", "", "", "", 2566., 596854., 22.627, 0.097, 1890., 
  0.072, 0.022, 45., "samples tested", 158981., 158981., "", 9944., 5965., 
  0.6, 0.6, "", 226., 25.93, 2.6378275*^7, 76.399, 18.7, 2.933, 1.582, 
  3601.006, 28.2, 303.74, 2.42, "", "", 19.351, "", 57.78, 0.538}, 
 {"CIV", "Africa", "Cote d'Ivoire", "2021-05-02", 46114., 0., 37.429, 286., 
  0., 0.571, 1748.181, 0., 1.419, 10.842, 0., 0.022, 0.85, "", "", "", "", 
  "", "", "", "", 1852., 598706., 22.697, 0.07, 1840., 0.07, 0.02, 49.2, 
  "samples tested", 163176., 163176., "", 4195., 6329., 0.62, 0.62, "", 240., 
  25.93, 2.6378275*^7, 76.399, 18.7, 2.933, 1.582, 3601.006, 28.2, 303.74, 
  2.42, "", "", 19.351, "", 57.78, 0.538}, {"CIV", "Africa", "Cote d'Ivoire", 
  "2021-05-03", 46154., 40., 41.571, 287., 1., 0.571, 1749.697, 1.516, 1.576, 
  10.88, 0.038, 0.022, 0.86, "", "", "", "", "", "", "", "", 287., 598993., 
  22.708, 0.011, 1791., 0.068, 0.023, 43.1, "samples tested", 168419., 
  168419., "", 5243., 6965., 0.64, 0.64, "", 264., 25.93, 2.6378275*^7, 
  76.399, 18.7, 2.933, 1.582, 3601.006, 28.2, 303.74, 2.42, "", "", 19.351, 
  "", 57.78, 0.538}, {"CIV", "Africa", "Cote d'Ivoire", "2021-05-04", 46173., 
  19., 41.143, 291., 4., 0.857, 1750.418, 0.72, 1.56, 11.032, 0.152, 0.032, 
  0.88, "", "", "", "", "", "", "", "", 1668., 600661., 22.771, 0.063, 1730., 
  0.066, 0.024, 42., "samples tested", 183301., 183301., "", 14882., 8192., 
  0.69, 0.69, "", 311., 25.93, 2.6378275*^7, 76.399, 18.7, 2.933, 1.582, 
  3601.006, 28.2, 303.74, 2.42, "", "", 19.351, "", 57.78, 0.538}, 
 {"CIV", "Africa", "Cote d'Ivoire", "2021-05-05", 46231., 58., 41.143, 291., 
  0., 0.714, 1752.616, 2.199, 1.56, 11.032, 0., 0.027, 0.89, "", "", "", "", 
  "", "", "", "", 2360., 603021., 22.861, 0.089, 1831., 0.069, 0.022, 44.5, 
  "samples tested", 197492., 197492., "", 14191., 9294., 0.75, 0.75, "", 
  352., 25.93, 2.6378275*^7, 76.399, 18.7, 2.933, 1.582, 3601.006, 28.2, 
  303.74, 2.42, "", "", 19.351, "", 57.78, 0.538}, 
 {"CIV", "Africa", "Cote d'Ivoire", "2021-05-06", 46315., 84., 45.286, 291., 
  0., 0.714, 1755.801, 3.184, 1.717, 11.032, 0., 0.027, 0.9, "", "", "", "", 
  "", "", "", "", "", "", "", "", 1802., 0.068, 0.025, 39.8, 
  "samples tested", 215010., 215010., "", 17518., 10677., 0.82, 0.82, "", 
  405., 25.93, 2.6378275*^7, 76.399, 18.7, 2.933, 1.582, 3601.006, 28.2, 
  303.74, 2.42, "", "", 19.351, "", 57.78, 0.538}, 
 {"CIV", "Africa", "Cote d'Ivoire", "2021-05-07", 46344., 29., 44., 291., 0., 
  0.714, 1756.9, 1.099, 1.668, 11.032, 0., 0.027, 0.9, "", "", "", "", "", 
  "", "", "", "", 606980., 23.011, "", 1813., 0.069, 0.024, 41.2, 
  "samples tested", 235747., 235747., "", 20737., 12387., 0.89, 0.89, "", 
  470., 25.93, 2.6378275*^7, 76.399, 18.7, 2.933, 1.582, 3601.006, 28.2, 
  303.74, 2.42, "", "", 19.351, "", 57.78, 0.538}, 
 {"CIV", "Africa", "Cote d'Ivoire", "2021-05-08", 46385., 41., 38.714, 291., 
  0., 0.714, 1758.455, 1.554, 1.468, 11.032, 0., 0.027, 0.91, "", "", "", "", 
  "", "", "", "", 1980., 608960., 23.086, 0.075, 1729., 0.066, 0.022, 44.7, 
  "samples tested", 252317., 252317., "", 16570., 13334., 0.96, 0.96, "", 
  505., 25.93, 2.6378275*^7, 76.399, 18.7, 2.933, 1.582, 3601.006, 28.2, 
  303.74, 2.42, "", "", 19.351, "", 57.78, 0.538}, 
 {"CIV", "Africa", "Cote d'Ivoire", "2021-05-09", 46442., 57., 46.857, 291., 
  0., 0.714, 1760.616, 2.161, 1.776, 11.032, 0., 0.027, 0.91, "", "", "", "", 
  "", "", "", "", 2159., 611119., 23.168, 0.082, 1773., 0.067, 0.026, 37.8, 
  "samples tested", 262639., 262639., "", 10322., 14209., 1., 1., "", 539., 
  25.93, 2.6378275*^7, 76.399, 18.7, 2.933, 1.582, 3601.006, 28.2, 303.74, 
  2.42, "", "", 19.351, "", 57.78, 0.538}, {"CIV", "Africa", "Cote d'Ivoire", 
  "2021-05-10", 46443., 1., 41.286, 291., 0., 0.571, 1760.653, 0.038, 1.565, 
  11.032, 0., 0.022, 0.91, "", "", "", "", "", "", "", "", 151., 611270., 
  23.173, 0.006, 1754., 0.066, 0.024, 42.5, "samples tested", 267032., 
  267032., "", 4393., 14088., 1.01, 1.01, "", 534., 25.93, 2.6378275*^7, 
  76.399, 18.7, 2.933, 1.582, 3601.006, 28.2, 303.74, 2.42, "", "", 19.351, 
  "", 57.78, 0.538}, {"CIV", "Africa", "Cote d'Ivoire", "2021-05-11", 46484., 
  41., 44.429, 292., 1., 0.143, 1762.208, 1.554, 1.684, 11.07, 0.038, 0.005, 
  0.92, "", "", "", "", "", "", "", "", 1884., 613154., 23.245, 0.071, 1785., 
  0.068, 0.025, 40.2, "samples tested", 280799., 280799., "", 13767., 13928., 
  1.06, 1.06, "", 528., 25.93, 2.6378275*^7, 76.399, 18.7, 2.933, 1.582, 
  3601.006, 28.2, 303.74, 2.42, "", "", 19.351, "", 57.78, 0.538}, 
 {"CIV", "Africa", "Cote d'Ivoire", "2021-05-12", 46516., 32., 40.714, 292., 
  0., 0.143, 1763.421, 1.213, 1.543, 11.07, 0., 0.005, 0.93, "", "", "", "", 
  "", "", "", "", 1805., 614959., 23.313, 0.068, 1705., 0.065, 0.024, 41.9, 
  "samples tested", 292537., 292537., "", 11738., 13578., 1.11, 1.11, "", 
  515., 25.93, 2.6378275*^7, 76.399, 18.7, 2.933, 1.582, 3601.006, 28.2, 
  303.74, 2.42, "", "", 19.351, "", 57.78, 0.538}, 
 {"CIV", "Africa", "Cote d'Ivoire", "2021-05-13", 46520., 4., 29.286, 294., 
  2., 0.429, 1763.572, 0.152, 1.11, 11.146, 0.076, 0.016, 0.94, "", "", "", 
  "", "", "", "", "", 1119., 616078., 23.356, 0.042, 1582., 0.06, 0.019, 54., 
  "samples tested", 295309., 295309., "", 2772., 11471., 1.12, 1.12, "", 
  435., 25.93, 2.6378275*^7, 76.399, 18.7, 2.933, 1.582, 3601.006, 28.2, 
  303.74, 2.42, "", "", 19.351, "", 57.78, 0.538}, 
 {"CIV", "Africa", "Cote d'Ivoire", "2021-05-14", 46535., 15., 27.286, 295., 
  1., 0.571, 1764.141, 0.569, 1.034, 11.183, 0.038, 0.022, 0.96, "", "", "", 
  "", "", "", "", "", 1126., 617204., 23.398, 0.043, 1461., 0.055, 0.019, 
  53.5, "samples tested", 301497., 301497., "", 6188., 9393., 1.14, 1.14, "", 
  356., 25.93, 2.6378275*^7, 76.399, 18.7, 2.933, 1.582, 3601.006, 28.2, 
  303.74, 2.42, "", "", 19.351, "", 57.78, 0.538}, 
 {"CIV", "Africa", "Cote d'Ivoire", "2021-05-15", 46535., 0., 21.429, 295., 
  0., 0.571, 1764.141, 0., 0.812, 11.183, 0., 0.022, 0.98, "", "", "", "", 
  "", "", "", "", 2537., 619741., 23.494, 0.096, 1540., 0.058, 0.014, 71.9, 
  "samples tested", 321020., 321020., "", 19523., 9815., 1.22, 1.22, "", 
  372., 25.93, 2.6378275*^7, 76.399, 18.7, 2.933, 1.582, 3601.006, 28.2, 
  303.74, 2.42, "", "", 19.351, "", 57.78, 0.538}, 
 {"CIV", "Africa", "Cote d'Ivoire", "2021-05-16", 46656., 121., 30.571, 298., 
  3., 1., 1768.728, 4.587, 1.159, 11.297, 0.114, 0.038, 1.01, "", "", "", "", 
  "", "", "", "", 1670., 621411., 23.558, 0.063, 1470., 0.056, 0.021, 48.1, 
  "samples tested", 333793., 333793., "", 12773., 10165., 1.27, 1.27, "", 
  385., 25.93, 2.6378275*^7, 76.399, 18.7, 2.933, 1.582, 3601.006, 28.2, 
  303.74, 2.42, "", "", 19.351, "", 57.78, 0.538}, 
 {"CIV", "Africa", "Cote d'Ivoire", "2021-05-17", 46661., 5., 31.143, 298., 
  0., 1., 1768.918, 0.19, 1.181, 11.297, 0., 0.038, 1.01, "", "", "", "", "", 
  "", "", "", 171., 621582., 23.564, 0.006, 1473., 0.056, 0.021, 47.3, 
  "samples tested", 340049., 340049., "", 6256., 10431., 1.29, 1.29, "", 
  395., 25.93, 2.6378275*^7, 76.399, 18.7, 2.933, 1.582, 3601.006, 28.2, 
  303.74, 2.42, "", "", 19.351, "", 57.78, 0.538}, 
 {"CIV", "Africa", "Cote d'Ivoire", "2021-05-18", 46708., 47., 32., 298., 0., 
  0.857, 1770.7, 1.782, 1.213, 11.297, 0., 0.032, 1.02, "", "", "", "", "", 
  "", "", "", 1801., 623383., 23.632, 0.068, 1461., 0.055, 0.022, 45.7, 
  "samples tested", 366285., 366285., "", 26236., 12212., 1.39, 1.39, "", 
  463., 25.93, 2.6378275*^7, 76.399, 18.7, 2.933, 1.582, 3601.006, 28.2, 
  303.74, 2.42, "", "", 19.351, "", 57.78, 0.538}, 
 {"CIV", "Africa", "Cote d'Ivoire", "2021-05-19", 46777., 69., 37.286, 298., 
  0., 0.857, 1773.315, 2.616, 1.414, 11.297, 0., 0.032, 1.02, "", "", "", "", 
  "", "", "", "", 2240., 625623., 23.717, 0.085, 1523., 0.058, 0.024, 40.8, 
  "samples tested", 391085., 391085., "", 24800., 14078., 1.48, 1.48, "", 
  534., 25.93, 2.6378275*^7, 76.399, 18.7, 2.933, 1.582, 3601.006, 28.2, 
  303.74, 2.42, "", "", 19.351, "", 57.78, 0.538}, 
 {"CIV", "Africa", "Cote d'Ivoire", "2021-05-20", 46834., 57., 44.857, 298., 
  0., 0.571, 1775.476, 2.161, 1.701, 11.297, 0., 0.022, 1.02, "", "", "", "", 
  "", "", "", "", 2158., 627781., 23.799, 0.082, 1672., 0.063, 0.027, 37.3, 
  "samples tested", 418455., 418455., "", 27370., 17592., 1.59, 1.59, "", 
  667., 25.93, 2.6378275*^7, 76.399, 18.7, 2.933, 1.582, 3601.006, 28.2, 
  303.74, 2.42, "", "", 19.351, "", 57.78, 0.538}, 
 {"CIV", "Africa", "Cote d'Ivoire", "2021-05-21", 46874., 40., 48.429, 298., 
  0., 0.429, 1776.993, 1.516, 1.836, 11.297, 0., 0.016, 1.01, "", "", "", "", 
  "", "", "", "", 2670., 630451., 23.9, 0.101, 1892., 0.072, 0.026, 39.1, 
  "samples tested", 447449., 447449., "", 28994., 20850., 1.7, 1.7, "", 790., 
  25.93, 2.6378275*^7, 76.399, 18.7, 2.933, 1.582, 3601.006, 28.2, 303.74, 
  2.42, "", "", 19.351, "", 57.78, 0.538}, {"CIV", "Africa", "Cote d'Ivoire", 
  "2021-05-22", 46942., 68., 58.143, 298., 0., 0.429, 1779.57, 2.578, 2.204, 
  11.297, 0., 0.016, 1.01, "", "", "", "", "", "", "", "", 1739., 632190., 
  23.966, 0.066, 1778., 0.067, 0.033, 30.6, "samples tested", 473098., 
  473098., "", 25649., 21725., 1.79, 1.79, "", 824., 25.93, 2.6378275*^7, 
  76.399, 18.7, 2.933, 1.582, 3601.006, 28.2, 303.74, 2.42, "", "", 19.351, 
  "", 57.78, 0.538}, {"CIV", "Africa", "Cote d'Ivoire", "2021-05-23", 46942., 
  0., 40.857, 298., 0., 0., 1779.57, 0., 1.549, 11.297, 0., 0., 1., "", "", 
  "", "", "", "", "", "", 2856., 635046., 24.075, 0.108, 1948., 0.074, 0.021, 
  47.7, "samples tested", 486231., 486231., "", 13133., 21777., 1.84, 1.84, 
  "", 826., 25.93, 2.6378275*^7, 76.399, 18.7, 2.933, 1.582, 3601.006, 28.2, 
  303.74, 2.42, "", "", 19.351, "", 57.78, 0.538}, 
 {"CIV", "Africa", "Cote d'Ivoire", "2021-05-24", 47033., 91., 53.143, 298., 
  0., 0., 1783.02, 3.45, 2.015, 11.297, 0., 0., 1., "", "", "", "", "", "", 
  "", "", 622., 635668., 24.098, 0.024, 2012., 0.076, 0.026, 37.9, 
  "samples tested", 491146., 491146., "", 4915., 21585., 1.86, 1.86, "", 
  818., 25.93, 2.6378275*^7, 76.399, 18.7, 2.933, 1.582, 3601.006, 28.2, 
  303.74, 2.42, "", "", 19.351, "", 57.78, 0.538}, 
 {"CIV", "Africa", "Cote d'Ivoire", "2021-05-25", 47036., 3., 46.857, 298., 
  0., 0., 1783.134, 0.114, 1.776, 11.297, 0., 0., 0.99, "", "", "", "", "", 
  "", "", "", 1312., 636980., 24.148, 0.05, 1942., 0.074, 0.024, 41.4, 
  "samples tested", 496319., 496319., "", 5173., 18576., 1.88, 1.88, "", 
  704., 25.93, 2.6378275*^7, 76.399, 18.7, 2.933, 1.582, 3601.006, 28.2, 
  303.74, 2.42, "", "", 19.351, "", 57.78, 0.538}, 
 {"CIV", "Africa", "Cote d'Ivoire", "2021-05-26", 47085., 49., 44., 301., 3., 
  0.429, 1784.992, 1.858, 1.668, 11.411, 0.114, 0.016, 0.99, "", "", "", "", 
  "", "", "", "", "", "", "", "", 1913., 0.073, 0.023, 43.5, 
  "samples tested", "", "", "", "", 17302., "", "", "", 656., 25.93, 
  2.6378275*^7, 76.399, 18.7, 2.933, 1.582, 3601.006, 28.2, 303.74, 2.42, "", 
  "", 19.351, "", 57.78, 0.538}, {"CIV", "Africa", "Cote d'Ivoire", 
  "2021-05-27", 47146., 61., 44.571, 301., 0., 0.429, 1787.304, 2.313, 1.69, 
  11.411, 0., 0.016, 0.98, "", "", "", "", "", "", "", "", "", 641049., 
  24.302, "", 1895., 0.072, 0.024, 42.5, "samples tested", 528084., 528084., 
  "", "", 15661., 2., 2., "", 594., 25.93, 2.6378275*^7, 76.399, 18.7, 2.933, 
  1.582, 3601.006, 28.2, 303.74, 2.42, "", "", 19.351, "", 57.78, 0.538}, 
 {"CIV", "Africa", "Cote d'Ivoire", "2021-05-28", 47195., 49., 45.857, 301., 
  0., 0.429, 1789.162, 1.858, 1.738, 11.411, 0., 0.016, 0.97, "", "", "", "", 
  "", "", "", "", 2064., 643113., 24.38, 0.078, 1809., 0.069, 0.025, 39.4, 
  "samples tested", 535748., 535748., "", 7664., 12614., 2.03, 2.03, "", 
  478., 25.93, 2.6378275*^7, 76.399, 18.7, 2.933, 1.582, 3601.006, 28.2, 
  303.74, 2.42, "", "", 19.351, "", 57.78, 0.538}, 
 {"CIV", "Africa", "Cote d'Ivoire", "2021-05-29", 47233., 38., 41.571, 303., 
  2., 0.714, 1790.602, 1.441, 1.576, 11.487, 0.076, 0.027, 0.97, "", "", "", 
  "", "", "", "", "", 2109., 645222., 24.46, 0.08, 1862., 0.071, 0.022, 44.8, 
  "samples tested", 540245., 540245., "", 4497., 9592., 2.05, 2.05, "", 364., 
  25.93, 2.6378275*^7, 76.399, 18.7, 2.933, 1.582, 3601.006, 28.2, 303.74, 
  2.42, "", "", 19.351, "", 57.78, 0.538}, {"CIV", "Africa", "Cote d'Ivoire", 
  "2021-05-30", 47233., 0., 41.571, 303., 0., 0.714, 1790.602, 0., 1.576, 
  11.487, 0., 0.027, 0.96, "", "", "", "", "", "", "", "", "", "", "", "", 
  1698., 0.064, 0.024, 40.8, "samples tested", "", "", "", "", 7802., "", "", 
  "", 296., 17.59, 2.6378275*^7, 76.399, 18.7, 2.933, 1.582, 3601.006, 28.2, 
  303.74, 2.42, "", "", 19.351, "", 57.78, 0.538}, 
 {"CIV", "Africa", "Cote d'Ivoire", "2021-05-31", 47292., 59., 37., 305., 2., 
  1., 1792.839, 2.237, 1.403, 11.563, 0.076, 0.038, 0.96, "", "", "", "", "", 
  "", "", "", "", 648637., 24.59, "", 1853., 0.07, 0.02, 50.1, 
  "samples tested", 541449., 541449., "", "", 7186., 2.05, 2.05, "", 272., 
  17.59, 2.6378275*^7, 76.399, 18.7, 2.933, 1.582, 3601.006, 28.2, 303.74, 
  2.42, "", "", 19.351, "", 57.78, 0.538}, {"CIV", "Africa", "Cote d'Ivoire", 
  "2021-06-01", 47319., 27., 40.429, 306., 1., 1.143, 1793.863, 1.024, 1.533, 
  11.6, 0.038, 0.043, 0.96, "", "", "", "", "", "", "", "", 1779., 650416., 
  24.657, 0.067, 1919., 0.073, 0.021, 47.5, "samples tested", 543663., 
  543663., "", 2214., 6763., 2.06, 2.06, "", 256., 17.59, 2.6378275*^7, 
  76.399, 18.7, 2.933, 1.582, 3601.006, 28.2, 303.74, 2.42, "", "", 19.351, 
  "", 57.78, 0.538}, {"CIV", "Africa", "Cote d'Ivoire", "2021-06-02", 47356., 
  37., 38.714, 306., 0., 0.714, 1795.265, 1.403, 1.468, 11.6, 0., 0.027, 
  0.95, "", "", "", "", "", "", "", "", 2362., 652778., 24.747, 0.09, 1966., 
  0.075, 0.02, 50.8, "samples tested", 555472., 555472., "", 11809., 6182., 
  2.11, 2.11, "", 234., 17.59, 2.6378275*^7, 76.399, 18.7, 2.933, 1.582, 
  3601.006, 28.2, 303.74, 2.42, "", "", 19.351, "", 57.78, 0.538}, 
 {"CIV", "Africa", "Cote d'Ivoire", "2021-06-03", 47389., 33., 34.714, 306., 
  0., 0.714, 1796.516, 1.251, 1.316, 11.6, 0., 0.027, 0.95, "", "", "", "", 
  "", "", "", "", 1810., 654588., 24.815, 0.069, 1934., 0.073, 0.018, 55.7, 
  "samples tested", 567488., 567488., "", 12016., 5629., 2.15, 2.15, "", 
  213., 17.59, 2.6378275*^7, 76.399, 18.7, 2.933, 1.582, 3601.006, 28.2, 
  303.74, 2.42, "", "", 19.351, "", 57.78, 0.538}, 
 {"CIV", "Africa", "Cote d'Ivoire", "2021-06-04", 47435., 46., 34.286, 306., 
  0., 0.714, 1798.26, 1.744, 1.3, 11.6, 0., 0.027, 0.95, "", "", "", "", "", 
  "", "", "", 2759., 657347., 24.92, 0.105, 2033., 0.077, 0.017, 59.3, 
  "samples tested", "", "", "", "", 6405., "", "", "", 243., 17.59, 
  2.6378275*^7, 76.399, 18.7, 2.933, 1.582, 3601.006, 28.2, 303.74, 2.42, "", 
  "", 19.351, "", 57.78, 0.538}, {"CIV", "Africa", "Cote d'Ivoire", 
  "2021-06-05", 47476., 41., 34.714, 306., 0., 0.429, 1799.814, 1.554, 1.316, 
  11.6, 0., 0.016, 0.94, "", "", "", "", "", "", "", "", 2450., 659797., 
  25.013, 0.093, 2082., 0.079, 0.017, 60., "samples tested", 593683., 
  593683., "", "", 7634., 2.25, 2.25, "", 289., 17.59, 2.6378275*^7, 76.399, 
  18.7, 2.933, 1.582, 3601.006, 28.2, 303.74, 2.42, "", "", 19.351, "", 
  57.78, 0.538}, {"CIV", "Africa", "Cote d'Ivoire", "2021-06-06", 47490., 
  14., 36.714, 306., 0., 0.429, 1800.345, 0.531, 1.392, 11.6, 0., 0.016, 
  0.94, "", "", "", "", "", "", "", "", 1826., 661623., 25.082, 0.069, 2099., 
  0.08, 0.017, 57.2, "samples tested", "", "", "", "", "", "", "", "", "", 
  17.59, 2.6378275*^7, 76.399, 18.7, 2.933, 1.582, 3601.006, 28.2, 303.74, 
  2.42, "", "", 19.351, "", 57.78, 0.538}, {"CIV", "Africa", "Cote d'Ivoire", 
  "2021-06-07", 47493., 3., 28.714, 306., 0., 0.143, 1800.459, 0.114, 1.089, 
  11.6, 0., 0.005, "", "", "", "", "", "", "", "", "", "", "", "", "", "", 
  "", "", "", "", "", "", "", "", "", "", "", "", "", 17.59, 2.6378275*^7, 
  76.399, 18.7, 2.933, 1.582, 3601.006, 28.2, 303.74, 2.42, "", "", 19.351, 
  "", 57.78, 0.538}, {"HRV", "Europe", "Croatia", "2020-02-25", 1., 1., "", 
  "", "", "", 0.244, 0.244, "", "", "", "", "", "", "", "", "", "", "", "", 
  "", "", "", "", "", "", "", "", "", "", "", "", "", "", "", "", "", "", "", 
  13.89, 4.105268*^6, 73.726, 44., 19.724, 13.053, 22669.797, 0.7, 253.782, 
  5.59, 34.3, 39.9, "", 5.54, 78.49, 0.851}, {"HRV", "Europe", "Croatia", 
  "2020-02-26", 3., 2., "", "", "", "", 0.731, 0.487, "", "", "", "", "", "", 
  "", "", "", "", "", "", "", "", "", "", "", "", "", "", "", "", "", "", "", 
  "", "", "", "", "", "", 13.89, 4.105268*^6, 73.726, 44., 19.724, 13.053, 
  22669.797, 0.7, 253.782, 5.59, 34.3, 39.9, "", 5.54, 78.49, 0.851}, 
 {"HRV", "Europe", "Croatia", "2020-02-27", 3., 0., "", "", "", "", 0.731, 
  0., "", "", "", "", "", "", "", "", "", "", "", "", "", "", "", "", "", "", 
  "", "", "", "", "", "", "", "", "", "", "", "", "", 13.89, 4.105268*^6, 
  73.726, 44., 19.724, 13.053, 22669.797, 0.7, 253.782, 5.59, 34.3, 39.9, "", 
  5.54, 78.49, 0.851}, {"HRV", "Europe", "Croatia", "2020-02-28", 5., 2., "", 
  "", "", "", 1.218, 0.487, "", "", "", "", "", "", "", "", "", "", "", "", 
  "", "", "", "", "", "", "", "", "", "", "", "", "", "", "", "", "", "", "", 
  13.89, 4.105268*^6, 73.726, 44., 19.724, 13.053, 22669.797, 0.7, 253.782, 
  5.59, 34.3, 39.9, "", 5.54, 78.49, 0.851}, {"HRV", "Europe", "Croatia", 
  "2020-02-29", 6., 1., "", "", "", "", 1.462, 0.244, "", "", "", "", "", "", 
  "", "", "", "", "", "", "", "", "", "", "", "", "", "", "", "", "", "", "", 
  "", "", "", "", "", "", 13.89, 4.105268*^6, 73.726, 44., 19.724, 13.053, 
  22669.797, 0.7, 253.782, 5.59, 34.3, 39.9, "", 5.54, 78.49, 0.851}, 
 {"HRV", "Europe", "Croatia", "2020-03-01", 7., 1., 1., "", "", 0., 1.705, 
  0.244, 0.244, "", "", 0., "", "", "", "", "", "", "", "", "", "", "", "", 
  "", "", "", "", "", "", "", "", "", "", "", "", "", "", "", 13.89, 
  4.105268*^6, 73.726, 44., 19.724, 13.053, 22669.797, 0.7, 253.782, 5.59, 
  34.3, 39.9, "", 5.54, 78.49, 0.851}, {"HRV", "Europe", "Croatia", 
  "2020-03-02", 7., 0., 1., "", "", 0., 1.705, 0., 0.244, "", "", 0., "", "", 
  "", "", "", "", "", "", "", "", "", "", "", "", "", "", "", "", "", "", "", 
  "", "", "", "", "", "", 13.89, 4.105268*^6, 73.726, 44., 19.724, 13.053, 
  22669.797, 0.7, 253.782, 5.59, 34.3, 39.9, "", 5.54, 78.49, 0.851}, 
 {"HRV", "Europe", "Croatia", "2020-03-03", 9., 2., 1.143, "", "", 0., 2.192, 
  0.487, 0.278, "", "", 0., "", "", "", "", "", "", "", "", "", "", 247., 
  0.06, "", "", "", "", "", "people tested", "", "", "", "", "", "", "", "", 
  "", 13.89, 4.105268*^6, 73.726, 44., 19.724, 13.053, 22669.797, 0.7, 
  253.782, 5.59, 34.3, 39.9, "", 5.54, 78.49, 0.851}, 
 {"HRV", "Europe", "Croatia", "2020-03-04", 10., 1., 1., "", "", 0., 2.436, 
  0.244, 0.244, "", "", 0., "", "", "", "", "", "", "", "", "", 8., 255., 
  0.062, 0.002, "", "", "", "", "people tested", "", "", "", "", "", "", "", 
  "", "", 13.89, 4.105268*^6, 73.726, 44., 19.724, 13.053, 22669.797, 0.7, 
  253.782, 5.59, 34.3, 39.9, "", 5.54, 78.49, 0.851}, 
 {"HRV", "Europe", "Croatia", "2020-03-05", 10., 0., 1., "", "", 0., 2.436, 
  0., 0.244, "", "", 0., "", "", "", "", "", "", "", "", "", 18., 273., 
  0.066, 0.004, "", "", "", "", "people tested", "", "", "", "", "", "", "", 
  "", "", 13.89, 4.105268*^6, 73.726, 44., 19.724, 13.053, 22669.797, 0.7, 
  253.782, 5.59, 34.3, 39.9, "", 5.54, 78.49, 0.851}, 
 {"HRV", "Europe", "Croatia", "2020-03-06", 11., 1., 0.857, "", "", 0., 
  2.679, 0.244, 0.209, "", "", 0., "", "", "", "", "", "", "", "", "", 29., 
  302., 0.074, 0.007, "", "", "", "", "people tested", "", "", "", "", "", 
  "", "", "", "", 13.89, 4.105268*^6, 73.726, 44., 19.724, 13.053, 22669.797, 
  0.7, 253.782, 5.59, 34.3, 39.9, "", 5.54, 78.49, 0.851}, 
 {"HRV", "Europe", "Croatia", "2020-03-07", 12., 1., 0.857, "", "", 0., 
  2.923, 0.244, 0.209, "", "", 0., "", "", "", "", "", "", "", "", "", 15., 
  317., 0.077, 0.004, "", "", "", "", "people tested", "", "", "", "", "", 
  "", "", "", "", 13.89, 4.105268*^6, 73.726, 44., 19.724, 13.053, 22669.797, 
  0.7, 253.782, 5.59, 34.3, 39.9, "", 5.54, 78.49, 0.851}, 
 {"HRV", "Europe", "Croatia", "2020-03-08", 12., 0., 0.714, "", "", 0., 
  2.923, 0., 0.174, "", "", 0., "", "", "", "", "", "", "", "", "", 10., 
  327., 0.08, 0.002, "", "", "", "", "people tested", "", "", "", "", "", "", 
  "", "", "", 13.89, 4.105268*^6, 73.726, 44., 19.724, 13.053, 22669.797, 
  0.7, 253.782, 5.59, 34.3, 39.9, "", 5.54, 78.49, 0.851}, 
 {"HRV", "Europe", "Croatia", "2020-03-09", 12., 0., 0.714, "", "", 0., 
  2.923, 0., 0.174, "", "", 0., "", "", "", "", "", "", "", "", "", 17., 
  344., 0.084, 0.004, "", "", "", "", "people tested", "", "", "", "", "", 
  "", "", "", "", 13.89, 4.105268*^6, 73.726, 44., 19.724, 13.053, 22669.797, 
  0.7, 253.782, 5.59, 34.3, 39.9, "", 5.54, 78.49, 0.851}, 
 {"HRV", "Europe", "Croatia", "2020-03-10", 14., 2., 0.714, "", "", 0., 3.41, 
  0.487, 0.174, "", "", 0., "", "", "", "", "", "", "", "", "", 21., 365., 
  0.089, 0.005, 17., 0.004, 0.042, 23.8, "people tested", "", "", "", "", "", 
  "", "", "", "", 22.22, 4.105268*^6, 73.726, 44., 19.724, 13.053, 22669.797, 
  0.7, 253.782, 5.59, 34.3, 39.9, "", 5.54, 78.49, 0.851}, 
 {"HRV", "Europe", "Croatia", "2020-03-11", 19., 5., 1.286, "", "", 0., 
  4.628, 1.218, 0.313, "", "", 0., "", "", "", "", "", "", "", "", "", "", 
  "", "", "", 24., 0.006, 0.054, 18.7, "people tested", "", "", "", "", "", 
  "", "", "", "", 22.22, 4.105268*^6, 73.726, 44., 19.724, 13.053, 22669.797, 
  0.7, 253.782, 5.59, 34.3, 39.9, "", 5.54, 78.49, 0.851}, 
 {"HRV", "Europe", "Croatia", "2020-03-12", 19., 0., 1.286, "", "", 0., 
  4.628, 0., 0.313, "", "", 0., "", "", "", "", "", "", "", "", "", "", 483., 
  0.118, "", 30., 0.007, 0.043, 23.3, "people tested", "", "", "", "", "", 
  "", "", "", "", 22.22, 4.105268*^6, 73.726, 44., 19.724, 13.053, 22669.797, 
  0.7, 253.782, 5.59, 34.3, 39.9, "", 5.54, 78.49, 0.851}, 
 {"HRV", "Europe", "Croatia", "2020-03-13", 32., 13., 3., "", "", 0., 7.795, 
  3.167, 0.731, "", "", 0., "", "", "", "", "", "", "", "", "", 70., 553., 
  0.135, 0.017, 36., 0.009, 0.083, 12., "people tested", "", "", "", "", "", 
  "", "", "", "", 31.48, 4.105268*^6, 73.726, 44., 19.724, 13.053, 22669.797, 
  0.7, 253.782, 5.59, 34.3, 39.9, "", 5.54, 78.49, 0.851}, 
 {"HRV", "Europe", "Croatia", "2020-03-14", 38., 6., 3.714, "", "", 0., 
  9.256, 1.462, 0.905, "", "", 0., "", "", "", "", "", "", "", "", "", 96., 
  649., 0.158, 0.023, 47., 0.011, 0.079, 12.7, "people tested", "", "", "", 
  "", "", "", "", "", "", 37.04, 4.105268*^6, 73.726, 44., 19.724, 13.053, 
  22669.797, 0.7, 253.782, 5.59, 34.3, 39.9, "", 5.54, 78.49, 0.851}, 
 {"HRV", "Europe", "Croatia", "2020-03-15", 49., 11., 5.286, "", "", 0., 
  11.936, 2.679, 1.288, "", "", 0., "", "", "", "", "", "", "", "", "", 96., 
  745., 0.181, 0.023, 60., 0.015, 0.088, 11.4, "people tested", "", "", "", 
  "", "", "", "", "", "", 39.81, 4.105268*^6, 73.726, 44., 19.724, 13.053, 
  22669.797, 0.7, 253.782, 5.59, 34.3, 39.9, "", 5.54, 78.49, 0.851}, 
 {"HRV", "Europe", "Croatia", "2020-03-16", 57., 8., 6.429, "", "", 0., 
  13.885, 1.949, 1.566, "", "", 0., "", "", "", "", "", "", "", "", "", 135., 
  880., 0.214, 0.033, 77., 0.019, 0.083, 12., "people tested", "", "", "", 
  "", "", "", "", "", "", 41.67, 4.105268*^6, 73.726, 44., 19.724, 13.053, 
  22669.797, 0.7, 253.782, 5.59, 34.3, 39.9, "", 5.54, 78.49, 0.851}, 
 {"HRV", "Europe", "Croatia", "2020-03-17", 65., 8., 7.286, "", "", 0., 
  15.833, 1.949, 1.775, "", "", 0., "", "", "", "", "", "", "", "", "", 229., 
  1109., 0.27, 0.056, 106., 0.026, 0.069, 14.5, "people tested", "", "", "", 
  "", "", "", "", "", "", 41.67, 4.105268*^6, 73.726, 44., 19.724, 13.053, 
  22669.797, 0.7, 253.782, 5.59, 34.3, 39.9, "", 5.54, 78.49, 0.851}, 
 {"HRV", "Europe", "Croatia", "2020-03-18", 81., 16., 8.857, "", "", 0., 
  19.731, 3.897, 2.158, "", "", 0., "", "", "", "", "", "", "", "", "", 72., 
  1181., 0.288, 0.018, 108., 0.026, 0.082, 12.2, "people tested", "", "", "", 
  "", "", "", "", "", "", 44.44, 4.105268*^6, 73.726, 44., 19.724, 13.053, 
  22669.797, 0.7, 253.782, 5.59, 34.3, 39.9, "", 5.54, 78.49, 0.851}, 
 {"HRV", "Europe", "Croatia", "2020-03-19", 105., 24., 12.286, 1., 1., 0.143, 
  25.577, 5.846, 2.993, 0.244, 0.244, 0.035, "", "", "", "", "", "", "", "", 
  "", 83., 1264., 0.308, 0.02, 112., 0.027, 0.11, 9.1, "people tested", "", 
  "", "", "", "", "", "", "", "", 50., 4.105268*^6, 73.726, 44., 19.724, 
  13.053, 22669.797, 0.7, 253.782, 5.59, 34.3, 39.9, "", 5.54, 78.49, 0.851}, 
 {"HRV", "Europe", "Croatia", "2020-03-20", 128., 23., 13.714, 1., 0., 0.143, 
  31.179, 5.603, 3.341, 0.244, 0., 0.035, 2.41, "", "", "", "", "", "", "", 
  "", "", "", "", "", 156., 0.038, 0.088, 11.4, "people tested", "", "", "", 
  "", "", "", "", "", "", 66.67, 4.105268*^6, 73.726, 44., 19.724, 13.053, 
  22669.797, 0.7, 253.782, 5.59, 34.3, 39.9, "", 5.54, 78.49, 0.851}, 
 {"HRV", "Europe", "Croatia", "2020-03-21", 206., 78., 24., 1., 0., 0.143, 
  50.179, 19., 5.846, 0.244, 0., 0.035, 2.5, "", "", "", "", "", "", "", "", 
  "", "", "", "", 196., 0.048, 0.122, 8.2, "people tested", "", "", "", "", 
  "", "", "", "", "", 75., 4.105268*^6, 73.726, 44., 19.724, 13.053, 
  22669.797, 0.7, 253.782, 5.59, 34.3, 39.9, "", 5.54, 78.49, 0.851}, 
 {"HRV", "Europe", "Croatia", "2020-03-22", 254., 48., 29.286, 1., 0., 0.143, 
  61.872, 11.692, 7.134, 0.244, 0., 0.035, 2.35, "", "", "", "", "", "", "", 
  "", "", "", "", "", 237., 0.058, 0.124, 8.1, "people tested", "", "", "", 
  "", "", "", "", "", "", 77.78, 4.105268*^6, 73.726, 44., 19.724, 13.053, 
  22669.797, 0.7, 253.782, 5.59, 34.3, 39.9, "", 5.54, 78.49, 0.851}, 
 {"HRV", "Europe", "Croatia", "2020-03-23", 315., 61., 36.857, 1., 0., 0.143, 
  76.731, 14.859, 8.978, 0.244, 0., 0.035, 2.19, "", "", "", "", "", "", "", 
  "", "", "", "", "", 271., 0.066, 0.136, 7.4, "people tested", "", "", "", 
  "", "", "", "", "", "", 96.3, 4.105268*^6, 73.726, 44., 19.724, 13.053, 
  22669.797, 0.7, 253.782, 5.59, 34.3, 39.9, "", 5.54, 78.49, 0.851}, 
 {"HRV", "Europe", "Croatia", "2020-03-24", 382., 67., 45.286, 1., 0., 0.143, 
  93.051, 16.32, 11.031, 0.244, 0., 0.035, 2.01, "", "", "", "", "", "", "", 
  "", "", 3159., 0.769, "", 293., 0.071, 0.155, 6.5, "people tested", "", "", 
  "", "", "", "", "", "", "", 96.3, 4.105268*^6, 73.726, 44., 19.724, 13.053, 
  22669.797, 0.7, 253.782, 5.59, 34.3, 39.9, "", 5.54, 78.49, 0.851}, 
 {"HRV", "Europe", "Croatia", "2020-03-25", 442., 60., 51.571, 1., 0., 0.143, 
  107.667, 14.615, 12.562, 0.244, 0., 0.035, 1.84, "", "", "", "", "", "", 
  "", "", 459., 3618., 0.881, 0.112, 348., 0.085, 0.148, 6.7, 
  "people tested", "", "", "", "", "", "", "", "", "", 96.3, 4.105268*^6, 
  73.726, 44., 19.724, 13.053, 22669.797, 0.7, 253.782, 5.59, 34.3, 39.9, "", 
  5.54, 78.49, 0.851}, {"HRV", "Europe", "Croatia", "2020-03-26", 495., 53., 
  55.714, 3., 2., 0.286, 120.577, 12.91, 13.571, 0.731, 0.487, 0.07, 1.72, 
  "", "", "", "", "", "", "", "", 590., 4208., 1.025, 0.144, 421., 0.103, 
  0.132, 7.6, "people tested", "", "", "", "", "", "", "", "", "", 96.3, 
  4.105268*^6, 73.726, 44., 19.724, 13.053, 22669.797, 0.7, 253.782, 5.59, 
  34.3, 39.9, "", 5.54, 78.49, 0.851}, {"HRV", "Europe", "Croatia", 
  "2020-03-27", 586., 91., 65.429, 3., 0., 0.286, 142.743, 22.167, 15.938, 
  0.731, 0., 0.07, 1.65, "", "", "", "", "", "", "", "", 570., 4778., 1.164, 
  0.139, 448., 0.109, 0.146, 6.8, "people tested", "", "", "", "", "", "", 
  "", "", "", 96.3, 4.105268*^6, 73.726, 44., 19.724, 13.053, 22669.797, 0.7, 
  253.782, 5.59, 34.3, 39.9, "", 5.54, 78.49, 0.851}, 
 {"HRV", "Europe", "Croatia", "2020-03-28", 657., 71., 64.429, 5., 2., 0.571, 
  160.038, 17.295, 15.694, 1.218, 0.487, 0.139, 1.51, "", "", "", "", "", "", 
  "", "", 437., 5215., 1.27, 0.106, 456., 0.111, 0.141, 7.1, "people tested", 
  "", "", "", "", "", "", "", "", "", 96.3, 4.105268*^6, 73.726, 44., 19.724, 
  13.053, 22669.797, 0.7, 253.782, 5.59, 34.3, 39.9, "", 5.54, 78.49, 0.851}, 
 {"HRV", "Europe", "Croatia", "2020-03-29", 713., 56., 65.571, 6., 1., 0.714, 
  173.679, 13.641, 15.973, 1.462, 0.244, 0.174, 1.45, "", "", "", "", "", "", 
  "", "", 685., 5900., 1.437, 0.167, 500., 0.122, 0.131, 7.6, 
  "people tested", "", "", "", "", "", "", "", "", "", 96.3, 4.105268*^6, 
  73.726, 44., 19.724, 13.053, 22669.797, 0.7, 253.782, 5.59, 34.3, 39.9, "", 
  5.54, 78.49, 0.851}, {"HRV", "Europe", "Croatia", "2020-03-30", 790., 77., 
  67.857, 6., 0., 0.714, 192.436, 18.756, 16.529, 1.462, 0., 0.174, 1.4, "", 
  "", "", "", "", "", "", "", 504., 6404., 1.56, 0.123, 518., 0.126, 0.131, 
  7.6, "people tested", "", "", "", "", "", "", "", "", "", 96.3, 
  4.105268*^6, 73.726, 44., 19.724, 13.053, 22669.797, 0.7, 253.782, 5.59, 
  34.3, 39.9, "", 5.54, 78.49, 0.851}, {"HRV", "Europe", "Croatia", 
  "2020-03-31", 867., 77., 69.286, 6., 0., 0.714, 211.192, 18.756, 16.877, 
  1.462, 0., 0.174, 1.33, "", "", "", "", "", "", "", "", 611., 7015., 1.709, 
  0.149, 551., 0.134, 0.126, 8., "people tested", "", "", "", "", "", "", "", 
  "", "", 96.3, 4.105268*^6, 73.726, 44., 19.724, 13.053, 22669.797, 0.7, 
  253.782, 5.59, 34.3, 39.9, "", 5.54, 78.49, 0.851}, 
 {"HRV", "Europe", "Croatia", "2020-04-01", 963., 96., 74.429, 6., 0., 0.714, 
  234.577, 23.385, 18.13, 1.462, 0., 0.174, 1.25, "", "", "", "", "", "", "", 
  "", 665., 7680., 1.871, 0.162, 580., 0.141, 0.128, 7.8, "people tested", 
  "", "", "", "", "", "", "", "", "", 96.3, 4.105268*^6, 73.726, 44., 19.724, 
  13.053, 22669.797, 0.7, 253.782, 5.59, 34.3, 39.9, "", 5.54, 78.49, 0.851}, 
 {"HRV", "Europe", "Croatia", "2020-04-02", 1011., 48., 73.714, 7., 1., 
  0.571, 246.269, 11.692, 17.956, 1.705, 0.244, 0.139, 1.13, "", "", "", "", 
  "", "", "", "", 672., 8352., 2.034, 0.164, 592., 0.144, 0.125, 8., 
  "people tested", "", "", "", "", "", "", "", "", "", 96.3, 4.105268*^6, 
  73.726, 44., 19.724, 13.053, 22669.797, 0.7, 253.782, 5.59, 34.3, 39.9, "", 
  5.54, 78.49, 0.851}, {"HRV", "Europe", "Croatia", "2020-04-03", 1079., 68., 
  70.429, 8., 1., 0.714, 262.833, 16.564, 17.156, 1.949, 0.244, 0.174, 1.05, 
  "", "", "", "", "", "", "", "", 898., 9250., 2.253, 0.219, 639., 0.156, 
  0.11, 9.1, "people tested", "", "", "", "", "", "", "", "", "", 96.3, 
  4.105268*^6, 73.726, 44., 19.724, 13.053, 22669.797, 0.7, 253.782, 5.59, 
  34.3, 39.9, "", 5.54, 78.49, 0.851}, {"HRV", "Europe", "Croatia", 
  "2020-04-04", 1126., 47., 67., 12., 4., 1., 274.282, 11.449, 16.32, 2.923, 
  0.974, 0.244, 0.98, "", "", "", "", "", "", "", "", 583., 9833., 2.395, 
  0.142, 660., 0.161, 0.102, 9.9, "people tested", "", "", "", "", "", "", 
  "", "", "", 96.3, 4.105268*^6, 73.726, 44., 19.724, 13.053, 22669.797, 0.7, 
  253.782, 5.59, 34.3, 39.9, "", 5.54, 78.49, 0.851}, 
 {"HRV", "Europe", "Croatia", "2020-04-05", 1182., 56., 67., 15., 3., 1.286, 
  287.923, 13.641, 16.32, 3.654, 0.731, 0.313, 0.99, "", "", "", "", "", "", 
  "", "", 1014., 10847., 2.642, 0.247, 707., 0.172, 0.095, 10.6, 
  "people tested", "", "", "", "", "", "", "", "", "", 96.3, 4.105268*^6, 
  73.726, 44., 19.724, 13.053, 22669.797, 0.7, 253.782, 5.59, 34.3, 39.9, "", 
  5.54, 78.49, 0.851}, {"HRV", "Europe", "Croatia", "2020-04-06", 1222., 40., 
  61.714, 16., 1., 1.429, 297.666, 9.744, 15.033, 3.897, 0.244, 0.348, 0.98, 
  "", "", "", "", "", "", "", "", 617., 11464., 2.793, 0.15, 723., 0.176, 
  0.085, 11.7, "people tested", "", "", "", "", "", "", "", "", "", 96.3, 
  4.105268*^6, 73.726, 44., 19.724, 13.053, 22669.797, 0.7, 253.782, 5.59, 
  34.3, 39.9, "", 5.54, 78.49, 0.851}, {"HRV", "Europe", "Croatia", 
  "2020-04-07", 1282., 60., 59.286, 18., 2., 1.714, 312.282, 14.615, 14.441, 
  4.385, 0.487, 0.418, 1., "", "", "", "", "", "", "", "", 858., 12322., 
  3.002, 0.209, 758., 0.185, 0.078, 12.8, "people tested", "", "", "", "", 
  "", "", "", "", "", 96.3, 4.105268*^6, 73.726, 44., 19.724, 13.053, 
  22669.797, 0.7, 253.782, 5.59, 34.3, 39.9, "", 5.54, 78.49, 0.851}, 
 {"HRV", "Europe", "Croatia", "2020-04-08", 1343., 61., 54.286, 19., 1., 
  1.857, 327.141, 14.859, 13.223, 4.628, 0.244, 0.452, 1., "", "", "", "", 
  "", "", "", "", 803., 13125., 3.197, 0.196, 778., 0.19, 0.07, 14.3, 
  "people tested", "", "", "", "", "", "", "", "", "", 96.3, 4.105268*^6, 
  73.726, 44., 19.724, 13.053, 22669.797, 0.7, 253.782, 5.59, 34.3, 39.9, "", 
  5.54, 78.49, 0.851}, {"HRV", "Europe", "Croatia", "2020-04-09", 1407., 64., 
  56.571, 20., 1., 1.857, 342.73, 15.59, 13.78, 4.872, 0.244, 0.452, 1.01, 
  "", "", "", "", "", "", "", "", 555., 13680., 3.332, 0.135, 761., 0.185, 
  0.074, 13.5, "people tested", "", "", "", "", "", "", "", "", "", 96.3, 
  4.105268*^6, 73.726, 44., 19.724, 13.053, 22669.797, 0.7, 253.782, 5.59, 
  34.3, 39.9, "", 5.54, 78.49, 0.851}, {"HRV", "Europe", "Croatia", 
  "2020-04-10", 1495., 88., 59.429, 21., 1., 1.857, 364.166, 21.436, 14.476, 
  5.115, 0.244, 0.452, 1., "", "", "", "", "", "", "", "", 932., 14612., 
  3.559, 0.227, 766., 0.187, 0.078, 12.9, "people tested", "", "", "", "", 
  "", "", "", "", "", 96.3, 4.105268*^6, 73.726, 44., 19.724, 13.053, 
  22669.797, 0.7, 253.782, 5.59, 34.3, 39.9, "", 5.54, 78.49, 0.851}, 
 {"HRV", "Europe", "Croatia", "2020-04-11", 1534., 39., 58.286, 21., 0., 
  1.286, 373.666, 9.5, 14.198, 5.115, 0., 0.313, 0.94, "", "", "", "", "", 
  "", "", "", 1079., 15691., 3.822, 0.263, 837., 0.204, 0.07, 14.4, 
  "people tested", "", "", "", "", "", "", "", "", "", 96.3, 4.105268*^6, 
  73.726, 44., 19.724, 13.053, 22669.797, 0.7, 253.782, 5.59, 34.3, 39.9, "", 
  5.54, 78.49, 0.851}, {"HRV", "Europe", "Croatia", "2020-04-12", 1600., 66., 
  59.714, 23., 2., 1.143, 389.743, 16.077, 14.546, 5.603, 0.487, 0.278, 0.93, 
  "", "", "", "", "", "", "", "", 690., 16381., 3.99, 0.168, 791., 0.193, 
  0.075, 13.2, "people tested", "", "", "", "", "", "", "", "", "", 96.3, 
  4.105268*^6, 73.726, 44., 19.724, 13.053, 22669.797, 0.7, 253.782, 5.59, 
  34.3, 39.9, "", 5.54, 78.49, 0.851}, {"HRV", "Europe", "Croatia", 
  "2020-04-13", 1650., 50., 61.143, 25., 2., 1.286, 401.923, 12.179, 14.894, 
  6.09, 0.487, 0.313, 0.9, "", "", "", "", "", "", "", "", 1409., 17790., 
  4.333, 0.343, 904., 0.22, 0.068, 14.8, "people tested", "", "", "", "", "", 
  "", "", "", "", 96.3, 4.105268*^6, 73.726, 44., 19.724, 13.053, 22669.797, 
  0.7, 253.782, 5.59, 34.3, 39.9, "", 5.54, 78.49, 0.851}, 
 {"HRV", "Europe", "Croatia", "2020-04-14", 1704., 54., 60.286, 31., 6., 
  1.857, 415.076, 13.154, 14.685, 7.551, 1.462, 0.452, 0.83, "", "", "", "", 
  "", "", "", "", 569., 18359., 4.472, 0.139, 862., 0.21, 0.07, 14.3, 
  "people tested", "", "", "", "", "", "", "", "", "", 96.3, 4.105268*^6, 
  73.726, 44., 19.724, 13.053, 22669.797, 0.7, 253.782, 5.59, 34.3, 39.9, "", 
  5.54, 78.49, 0.851}, {"HRV", "Europe", "Croatia", "2020-04-15", 1741., 37., 
  56.857, 33., 2., 2., 424.089, 9.013, 13.85, 8.038, 0.487, 0.487, 0.76, "", 
  "", 341., 83.064, "", "", "", "", 897., 19256., 4.691, 0.218, 876., 0.213, 
  0.065, 15.4, "people tested", "", "", "", "", "", "", "", "", "", 96.3, 
  4.105268*^6, 73.726, 44., 19.724, 13.053, 22669.797, 0.7, 253.782, 5.59, 
  34.3, 39.9, "", 5.54, 78.49, 0.851}, {"HRV", "Europe", "Croatia", 
  "2020-04-16", 1791., 50., 54.857, 35., 2., 2.143, 436.269, 12.179, 13.363, 
  8.526, 0.487, 0.522, 0.7, "", "", 372., 90.615, "", "", "", "", 902., 
  20158., 4.91, 0.22, 925., 0.225, 0.059, 16.9, "people tested", "", "", "", 
  "", "", "", "", "", "", 96.3, 4.105268*^6, 73.726, 44., 19.724, 13.053, 
  22669.797, 0.7, 253.782, 5.59, 34.3, 39.9, "", 5.54, 78.49, 0.851}, 
 {"HRV", "Europe", "Croatia", "2020-04-17", 1814., 23., 45.571, 36., 1., 
  2.143, 441.871, 5.603, 11.101, 8.769, 0.244, 0.522, 0.63, "", "", 372., 
  90.615, "", "", "", "", 795., 20953., 5.104, 0.194, 906., 0.221, 0.05, 
  19.9, "people tested", "", "", "", "", "", "", "", "", "", 96.3, 
  4.105268*^6, 73.726, 44., 19.724, 13.053, 22669.797, 0.7, 253.782, 5.59, 
  34.3, 39.9, "", 5.54, 78.49, 0.851}, {"HRV", "Europe", "Croatia", 
  "2020-04-18", 1832., 18., 42.571, 39., 3., 2.571, 446.256, 4.385, 10.37, 
  9.5, 0.731, 0.626, 0.62, "", "", 361., 87.936, "", "", "", "", 694., 
  21647., 5.273, 0.169, 851., 0.207, 0.05, 20., "people tested", "", "", "", 
  "", "", "", "", "", "", 96.3, 4.105268*^6, 73.726, 44., 19.724, 13.053, 
  22669.797, 0.7, 253.782, 5.59, 34.3, 39.9, "", 5.54, 78.49, 0.851}, 
 {"HRV", "Europe", "Croatia", "2020-04-19", 1871., 39., 38.714, 47., 8., 
  3.429, 455.756, 9.5, 9.43, 11.449, 1.949, 0.835, 0.65, "", "", 331., 
  80.628, "", "", 1.795, 0.437, 2539., 24186., 5.891, 0.618, 1115., 0.272, 
  0.035, 28.8, "people tested", "", "", "", "", "", "", "", "", "", 96.3, 
  4.105268*^6, 73.726, 44., 19.724, 13.053, 22669.797, 0.7, 253.782, 5.59, 
  34.3, 39.9, "", 5.54, 78.49, 0.851}, {"HRV", "Europe", "Croatia", 
  "2020-04-20", 1881., 10., 33., 47., 0., 3.143, 458.192, 2.436, 8.038, 
  11.449, 0., 0.766, 0.64, "", "", 324., 78.923, "", "", "", "", 2424., 
  26610., 6.482, 0.59, 1260., 0.307, 0.026, 38.2, "people tested", "", "", 
  "", "", "", "", "", "", "", 96.3, 4.105268*^6, 73.726, 44., 19.724, 13.053, 
  22669.797, 0.7, 253.782, 5.59, 34.3, 39.9, "", 5.54, 78.49, 0.851}, 
 {"HRV", "Europe", "Croatia", "2020-04-21", 1908., 27., 29.143, 48., 1., 
  2.429, 464.769, 6.577, 7.099, 11.692, 0.244, 0.592, 0.66, "", "", 317., 
  77.218, "", "", "", "", "", "", "", "", 1250., 0.304, 0.023, 42.9, 
  "people tested", "", "", "", "", "", "", "", "", "", 96.3, 4.105268*^6, 
  73.726, 44., 19.724, 13.053, 22669.797, 0.7, 253.782, 5.59, 34.3, 39.9, "", 
  5.54, 78.49, 0.851}, {"HRV", "Europe", "Croatia", "2020-04-22", 1950., 42., 
  29.857, 48., 0., 2.143, 474.999, 10.231, 7.273, 11.692, 0., 0.522, 0.68, 
  "", "", 314., 76.487, "", "", "", "", "", 27614., 6.726, "", 1194., 0.291, 
  0.025, 40., "people tested", "", "", "", "", "", "", "", "", "", 96.3, 
  4.105268*^6, 73.726, 44., 19.724, 13.053, 22669.797, 0.7, 253.782, 5.59, 
  34.3, 39.9, "", 5.54, 78.49, 0.851}, {"HRV", "Europe", "Croatia", 
  "2020-04-23", 1981., 31., 27.143, 50., 2., 2.143, 482.551, 7.551, 6.612, 
  12.179, 0.487, 0.522, 0.63, "", "", 321., 78.192, "", "", "", "", 1239., 
  28853., 7.028, 0.302, 1242., 0.303, 0.022, 45.8, "people tested", "", "", 
  "", "", "", "", "", "", "", 96.3, 4.105268*^6, 73.726, 44., 19.724, 13.053, 
  22669.797, 0.7, 253.782, 5.59, 34.3, 39.9, "", 5.54, 78.49, 0.851}, 
 {"HRV", "Europe", "Croatia", "2020-04-24", 2009., 28., 27.857, 51., 1., 
  2.143, 489.371, 6.821, 6.786, 12.423, 0.244, 0.522, 0.57, "", "", 325., 
  79.167, "", "", "", "", 1360., 30213., 7.36, 0.331, 1323., 0.322, 0.021, 
  47.5, "people tested", "", "", "", "", "", "", "", "", "", 96.3, 
  4.105268*^6, 73.726, 44., 19.724, 13.053, 22669.797, 0.7, 253.782, 5.59, 
  34.3, 39.9, "", 5.54, 78.49, 0.851}, {"HRV", "Europe", "Croatia", 
  "2020-04-25", 2016., 7., 26.286, 54., 3., 2.143, 491.076, 1.705, 6.403, 
  13.154, 0.731, 0.522, 0.52, "", "", 316., 76.974, "", "", "", "", 700., 
  30913., 7.53, 0.171, 1324., 0.323, 0.02, 50.4, "people tested", "", "", "", 
  "", "", "", "", "", "", 96.3, 4.105268*^6, 73.726, 44., 19.724, 13.053, 
  22669.797, 0.7, 253.782, 5.59, 34.3, 39.9, "", 5.54, 78.49, 0.851}, 
 {"HRV", "Europe", "Croatia", "2020-04-26", 2030., 14., 22.714, 55., 1., 
  1.143, 494.487, 3.41, 5.533, 13.397, 0.244, 0.278, 0.5, "", "", 314., 
  76.487, "", "", 2.543, 0.619, 709., 31622., 7.703, 0.173, 1062., 0.259, 
  0.021, 46.8, "people tested", "", "", "", "", "", "", "", "", "", 96.3, 
  4.105268*^6, 73.726, 44., 19.724, 13.053, 22669.797, 0.7, 253.782, 5.59, 
  34.3, 39.9, "", 5.54, 78.49, 0.851}, {"HRV", "Europe", "Croatia", 
  "2020-04-27", 2039., 9., 22.571, 59., 4., 1.714, 496.679, 2.192, 5.498, 
  14.372, 0.974, 0.418, 0.5, "", "", 303., 73.808, "", "", "", "", 1195., 
  32817., 7.994, 0.291, 887., 0.216, 0.025, 39.3, "people tested", "", "", 
  "", "", "", "", "", "", "", 89.81, 4.105268*^6, 73.726, 44., 19.724, 
  13.053, 22669.797, 0.7, 253.782, 5.59, 34.3, 39.9, "", 5.54, 78.49, 0.851}, 
 {"HRV", "Europe", "Croatia", "2020-04-28", 2047., 8., 19.857, 63., 4., 
  2.143, 498.628, 1.949, 4.837, 15.346, 0.974, 0.522, 0.48, "", "", 287., 
  69.91, "", "", "", "", 760., 33577., 8.179, 0.185, 924., 0.225, 0.021, 
  46.5, "people tested", "", "", "", "", "", "", "", "", "", 89.81, 
  4.105268*^6, 73.726, 44., 19.724, 13.053, 22669.797, 0.7, 253.782, 5.59, 
  34.3, 39.9, "", 5.54, 78.49, 0.851}, {"HRV", "Europe", "Croatia", 
  "2020-04-29", 2062., 15., 16., 67., 4., 2.714, 502.281, 3.654, 3.897, 
  16.32, 0.974, 0.661, 0.48, "", "", 269., 65.526, "", "", "", "", 899., 
  34476., 8.398, 0.219, 980., 0.239, 0.016, 61.2, "people tested", "", "", 
  "", "", "", "", "", "", "", 89.81, 4.105268*^6, 73.726, 44., 19.724, 
  13.053, 22669.797, 0.7, 253.782, 5.59, 34.3, 39.9, "", 5.54, 78.49, 0.851}, 
 {"HRV", "Europe", "Croatia", "2020-04-30", 2076., 14., 13.571, 69., 2., 
  2.714, 505.692, 3.41, 3.306, 16.808, 0.487, 0.661, 0.47, "", "", 261., 
  63.577, "", "", "", "", 2441., 36917., 8.993, 0.595, 1152., 0.281, 0.012, 
  84.9, "people tested", "", "", "", "", "", "", "", "", "", 89.81, 
  4.105268*^6, 73.726, 44., 19.724, 13.053, 22669.797, 0.7, 253.782, 5.59, 
  34.3, 39.9, "", 5.54, 78.49, 0.851}, {"HRV", "Europe", "Croatia", 
  "2020-05-01", 2085., 9., 10.857, 75., 6., 3.429, 507.884, 2.192, 2.645, 
  18.269, 1.462, 0.835, 0.44, "", "", 245., 59.679, "", "", "", "", "", "", 
  "", "", 1003., 0.244, 0.011, 92.4, "people tested", "", "", "", "", "", "", 
  "", "", "", 89.81, 4.105268*^6, 73.726, 44., 19.724, 13.053, 22669.797, 
  0.7, 253.782, 5.59, 34.3, 39.9, "", 5.54, 78.49, 0.851}, 
 {"HRV", "Europe", "Croatia", "2020-05-02", 2088., 3., 10.286, 77., 2., 
  3.286, 508.615, 0.731, 2.505, 18.756, 0.487, 0.8, 0.48, "", "", 239., 
  58.218, "", "", "", "", "", 37557., 9.148, "", 949., 0.231, 0.011, 92.3, 
  "people tested", "", "", "", "", "", "", "", "", "", 89.81, 4.105268*^6, 
  73.726, 44., 19.724, 13.053, 22669.797, 0.7, 253.782, 5.59, 34.3, 39.9, "", 
  5.54, 78.49, 0.851}, {"HRV", "Europe", "Croatia", "2020-05-03", 2096., 8., 
  9.429, 79., 2., 3.429, 510.564, 1.949, 2.297, 19.244, 0.487, 0.835, 0.54, 
  "", "", 231., 56.269, "", "", 0.598, 0.146, 527., 38084., 9.277, 0.128, 
  923., 0.225, 0.01, 97.9, "people tested", "", "", "", "", "", "", "", "", 
  "", 89.81, 4.105268*^6, 73.726, 44., 19.724, 13.053, 22669.797, 0.7, 
  253.782, 5.59, 34.3, 39.9, "", 5.54, 78.49, 0.851}, 
 {"HRV", "Europe", "Croatia", "2020-05-04", 2101., 5., 8.857, 80., 1., 3., 
  511.781, 1.218, 2.158, 19.487, 0.244, 0.731, 0.62, "", "", 228., 55.538, 
  "", "", "", "", 956., 39040., 9.51, 0.233, 889., 0.217, 0.01, 100.4, 
  "people tested", "", "", "", "", "", "", "", "", "", 89.81, 4.105268*^6, 
  73.726, 44., 19.724, 13.053, 22669.797, 0.7, 253.782, 5.59, 34.3, 39.9, "", 
  5.54, 78.49, 0.851}, {"HRV", "Europe", "Croatia", "2020-05-05", 2112., 11., 
  9.286, 83., 3., 2.857, 514.461, 2.679, 2.262, 20.218, 0.731, 0.696, 0.7, 
  "", "", 217., 52.859, "", "", "", "", 933., 39973., 9.737, 0.227, 914., 
  0.223, 0.01, 98.4, "people tested", "", "", "", "", "", "", "", "", "", 
  89.81, 4.105268*^6, 73.726, 44., 19.724, 13.053, 22669.797, 0.7, 253.782, 
  5.59, 34.3, 39.9, "", 5.54, 78.49, 0.851}, {"HRV", "Europe", "Croatia", 
  "2020-05-06", 2119., 7., 8.143, 85., 2., 2.571, 516.166, 1.705, 1.984, 
  20.705, 0.487, 0.626, 0.76, "", "", 206., 50.179, "", "", "", "", 1080., 
  41053., 10., 0.263, 940., 0.229, 0.009, 115.4, "people tested", "", "", "", 
  "", "", "", "", "", "", 89.81, 4.105268*^6, 73.726, 44., 19.724, 13.053, 
  22669.797, 0.7, 253.782, 5.59, 34.3, 39.9, "", 5.54, 78.49, 0.851}, 
 {"HRV", "Europe", "Croatia", "2020-05-07", 2125., 6., 7., 86., 1., 2.429, 
  517.628, 1.462, 1.705, 20.949, 0.244, 0.592, 0.87, "", "", 195., 47.5, "", 
  "", "", "", 885., 41938., 10.216, 0.216, 717., 0.175, 0.01, 102.4, 
  "people tested", "", "", "", "", "", "", "", "", "", 89.81, 4.105268*^6, 
  73.726, 44., 19.724, 13.053, 22669.797, 0.7, 253.782, 5.59, 34.3, 39.9, "", 
  5.54, 78.49, 0.851}, {"HRV", "Europe", "Croatia", "2020-05-08", 2161., 36., 
  10.857, 86., 0., 1.571, 526.397, 8.769, 2.645, 20.949, 0., 0.383, 1.04, "", 
  "", 184., 44.82, "", "", "", "", 1440., 43378., 10.566, 0.351, 877., 0.214, 
  0.012, 80.8, "people tested", "", "", "", "", "", "", "", "", "", 89.81, 
  4.105268*^6, 73.726, 44., 19.724, 13.053, 22669.797, 0.7, 253.782, 5.59, 
  34.3, 39.9, "", 5.54, 78.49, 0.851}, {"HRV", "Europe", "Croatia", 
  "2020-05-09", 2176., 15., 12.571, 87., 1., 1.429, 530.051, 3.654, 3.062, 
  21.192, 0.244, 0.348, 0.97, "", "", 181., 44.09, "", "", "", "", 840., 
  44218., 10.771, 0.205, 952., 0.232, 0.013, 75.7, "people tested", "", "", 
  "", "", "", "", "", "", "", 89.81, 4.105268*^6, 73.726, 44., 19.724, 
  13.053, 22669.797, 0.7, 253.782, 5.59, 34.3, 39.9, "", 5.54, 78.49, 0.851}, 
 {"HRV", "Europe", "Croatia", "2020-05-10", 2187., 11., 13., 90., 3., 1.571, 
  532.73, 2.679, 3.167, 21.923, 0.731, 0.383, 0.88, "", "", 169., 41.167, "", 
  "", 0.997, 0.243, 668., 44886., 10.934, 0.163, 972., 0.237, 0.013, 74.8, 
  "people tested", "", "", "", "", "", "", "", "", "", 89.81, 4.105268*^6, 
  73.726, 44., 19.724, 13.053, 22669.797, 0.7, 253.782, 5.59, 34.3, 39.9, "", 
  5.54, 78.49, 0.851}, {"HRV", "Europe", "Croatia", "2020-05-11", 2196., 9., 
  13.571, 91., 1., 1.571, 534.922, 2.192, 3.306, 22.167, 0.244, 0.383, 0.79, 
  "", "", 160., 38.974, "", "", "", "", 1185., 46071., 11.222, 0.289, 1004., 
  0.245, 0.014, 74., "people tested", "", "", "", "", "", "", "", "", "", 
  70.37, 4.105268*^6, 73.726, 44., 19.724, 13.053, 22669.797, 0.7, 253.782, 
  5.59, 34.3, 39.9, "", 5.54, 78.49, 0.851}, {"HRV", "Europe", "Croatia", 
  "2020-05-12", 2207., 11., 13.571, 91., 0., 1.143, 537.602, 2.679, 3.306, 
  22.167, 0., 0.278, 0.7, "", "", 159., 38.731, "", "", "", "", 1409., 
  47480., 11.566, 0.343, 1072., 0.261, 0.013, 79., "people tested", "", "", 
  "", "", "", "", "", "", "", 70.37, 4.105268*^6, 73.726, 44., 19.724, 
  13.053, 22669.797, 0.7, 253.782, 5.59, 34.3, 39.9, "", 5.54, 78.49, 0.851}, 
 {"HRV", "Europe", "Croatia", "2020-05-13", 2213., 6., 13.429, 94., 3., 
  1.286, 539.063, 1.462, 3.271, 22.897, 0.731, 0.313, 0.57, "", "", 150., 
  36.538, "", "", "", "", 1257., 48737., 11.872, 0.306, 1098., 0.267, 0.012, 
  81.8, "people tested", "", "", "", "", "", "", "", "", "", 70.37, 
  4.105268*^6, 73.726, 44., 19.724, 13.053, 22669.797, 0.7, 253.782, 5.59, 
  34.3, 39.9, "", 5.54, 78.49, 0.851}, {"HRV", "Europe", "Croatia", 
  "2020-05-14", 2221., 8., 13.714, 94., 0., 1.143, 541.012, 1.949, 3.341, 
  22.897, 0., 0.278, 0.47, "", "", 146., 35.564, "", "", "", "", 1603., 
  50340., 12.262, 0.39, 1200., 0.292, 0.011, 87.5, "people tested", "", "", 
  "", "", "", "", "", "", "", 70.37, 4.105268*^6, 73.726, 44., 19.724, 
  13.053, 22669.797, 0.7, 253.782, 5.59, 34.3, 39.9, "", 5.54, 78.49, 0.851}, 
 {"HRV", "Europe", "Croatia", "2020-05-15", 2222., 1., 8.714, 95., 1., 1.286, 
  541.256, 0.244, 2.123, 23.141, 0.244, 0.313, 0.37, "", "", 142., 34.59, "", 
  "", "", "", 1228., 51568., 12.561, 0.299, 1170., 0.285, 0.007, 134.3, 
  "people tested", "", "", "", "", "", "", "", "", "", 70.37, 4.105268*^6, 
  73.726, 44., 19.724, 13.053, 22669.797, 0.7, 253.782, 5.59, 34.3, 39.9, "", 
  5.54, 78.49, 0.851}, {"HRV", "Europe", "Croatia", "2020-05-16", 2224., 2., 
  6.857, 95., 0., 1.143, 541.743, 0.487, 1.67, 23.141, 0., 0.278, 0.36, "", 
  "", 137., 33.372, "", "", "", "", 857., 52425., 12.77, 0.209, 1172., 0.285, 
  0.006, 170.9, "people tested", "", "", "", "", "", "", "", "", "", 70.37, 
  4.105268*^6, 73.726, 44., 19.724, 13.053, 22669.797, 0.7, 253.782, 5.59, 
  34.3, 39.9, "", 5.54, 78.49, 0.851}, {"HRV", "Europe", "Croatia", 
  "2020-05-17", 2226., 2., 5.571, 95., 0., 0.714, 542.23, 0.487, 1.357, 
  23.141, 0., 0.174, 0.39, "", "", 130., 31.667, "", "", 0.374, 0.091, 1452., 
  53877., 13.124, 0.354, 1284., 0.313, 0.004, 230.5, "people tested", "", "", 
  "", "", "", "", "", "", "", 70.37, 4.105268*^6, 73.726, 44., 19.724, 
  13.053, 22669.797, 0.7, 253.782, 5.59, 34.3, 39.9, "", 5.54, 78.49, 0.851}, 
 {"HRV", "Europe", "Croatia", "2020-05-18", 2228., 2., 4.571, 95., 0., 0.571, 
  542.717, 0.487, 1.114, 23.141, 0., 0.139, 0.41, "", "", 122., 29.718, "", 
  "", "", "", 943., 54820., 13.354, 0.23, 1250., 0.304, 0.004, 273.5, 
  "people tested", "", "", "", "", "", "", "", "", "", 70.37, 4.105268*^6, 
  73.726, 44., 19.724, 13.053, 22669.797, 0.7, 253.782, 5.59, 34.3, 39.9, "", 
  5.54, 78.49, 0.851}, {"HRV", "Europe", "Croatia", "2020-05-19", 2232., 4., 
  3.571, 96., 1., 0.714, 543.692, 0.974, 0.87, 23.385, 0.244, 0.174, 0.42, 
  "", "", 120., 29.231, "", "", "", "", 980., 55800., 13.592, 0.239, 1189., 
  0.29, 0.003, 333., "people tested", "", "", "", "", "", "", "", "", "", 
  70.37, 4.105268*^6, 73.726, 44., 19.724, 13.053, 22669.797, 0.7, 253.782, 
  5.59, 34.3, 39.9, "", 5.54, 78.49, 0.851}, {"HRV", "Europe", "Croatia", 
  "2020-05-20", 2234., 2., 3., 96., 0., 0.286, 544.179, 0.487, 0.731, 23.385, 
  0., 0.07, 0.38, "", "", 117., 28.5, "", "", "", "", 1221., 57021., 13.89, 
  0.297, 1183., 0.288, 0.003, 394.3, "people tested", "", "", "", "", "", "", 
  "", "", "", 70.37, 4.105268*^6, 73.726, 44., 19.724, 13.053, 22669.797, 
  0.7, 253.782, 5.59, 34.3, 39.9, "", 5.54, 78.49, 0.851}, 
 {"HRV", "Europe", "Croatia", "2020-05-21", 2237., 3., 2.286, 97., 1., 0.429, 
  544.91, 0.731, 0.557, 23.628, 0.244, 0.104, 0.37, "", "", 117., 28.5, "", 
  "", "", "", "", "", "", "", 1161., 0.283, 0.002, 507.9, "people tested", 
  "", "", "", "", "", "", "", "", "", 70.37, 4.105268*^6, 73.726, 44., 
  19.724, 13.053, 22669.797, 0.7, 253.782, 5.59, 34.3, 39.9, "", 5.54, 78.49, 
  0.851}, {"HRV", "Europe", "Croatia", "2020-05-22", 2243., 6., 3., 99., 2., 
  0.571, 546.371, 1.462, 0.731, 24.115, 0.487, 0.139, 0.36, "", "", 102., 
  24.846, "", "", "", "", "", 59911., 14.594, "", 1192., 0.29, 0.003, 397.3, 
  "people tested", "", "", "", "", "", "", "", "", "", 70.37, 4.105268*^6, 
  73.726, 44., 19.724, 13.053, 22669.797, 0.7, 253.782, 5.59, 34.3, 39.9, "", 
  5.54, 78.49, 0.851}, {"HRV", "Europe", "Croatia", "2020-05-23", 2243., 0., 
  2.714, 99., 0., 0.571, 546.371, 0., 0.661, 24.115, 0., 0.139, 0.29, "", "", 
  84., 20.462, "", "", "", "", 953., 60864., 14.826, 0.232, 1206., 0.294, 
  0.002, 444.4, "people tested", "", "", "", "", "", "", "", "", "", 70.37, 
  4.105268*^6, 73.726, 44., 19.724, 13.053, 22669.797, 0.7, 253.782, 5.59, 
  34.3, 39.9, "", 5.54, 78.49, 0.851}, {"HRV", "Europe", "Croatia", 
  "2020-05-24", 2244., 1., 2.571, 99., 0., 0.571, 546.615, 0.244, 0.626, 
  24.115, 0., 0.139, 0.27, "", "", 81., 19.731, "", "", 0.374, 0.091, 618., 
  61482., 14.976, 0.151, 1086., 0.265, 0.002, 422.4, "people tested", "", "", 
  "", "", "", "", "", "", "", 70.37, 4.105268*^6, 73.726, 44., 19.724, 
  13.053, 22669.797, 0.7, 253.782, 5.59, 34.3, 39.9, "", 5.54, 78.49, 0.851}, 
 {"HRV", "Europe", "Croatia", "2020-05-25", 2244., 0., 2.286, 100., 1., 
  0.714, 546.615, 0., 0.557, 24.359, 0.244, 0.174, 0.23, "", "", 78., 19., 
  "", "", "", "", 940., 62422., 15.205, 0.229, 1086., 0.265, 0.002, 475.1, 
  "people tested", "", "", "", "", "", "", "", "", "", 62.04, 4.105268*^6, 
  73.726, 44., 19.724, 13.053, 22669.797, 0.7, 253.782, 5.59, 34.3, 39.9, "", 
  5.54, 78.49, 0.851}, {"HRV", "Europe", "Croatia", "2020-05-26", 2244., 0., 
  1.714, 101., 1., 0.714, 546.615, 0., 0.418, 24.603, 0.244, 0.174, 0.19, "", 
  "", 42., 10.231, "", "", "", "", 1260., 63682., 15.512, 0.307, 1126., 
  0.274, 0.002, 656.9, "people tested", "", "", "", "", "", "", "", "", "", 
  53.7, 4.105268*^6, 73.726, 44., 19.724, 13.053, 22669.797, 0.7, 253.782, 
  5.59, 34.3, 39.9, "", 5.54, 78.49, 0.851}, {"HRV", "Europe", "Croatia", 
  "2020-05-27", 2244., 0., 1.429, 101., 0., 0.714, 546.615, 0., 0.348, 
  24.603, 0., 0.174, 0.14, "", "", 38., 9.256, "", "", "", "", 584., 64266., 
  15.655, 0.142, 1035., 0.252, 0.001, 724.3, "people tested", "", "", "", "", 
  "", "", "", "", "", 53.7, 4.105268*^6, 73.726, 44., 19.724, 13.053, 
  22669.797, 0.7, 253.782, 5.59, 34.3, 39.9, "", 5.54, 78.49, 0.851}, 
 {"HRV", "Europe", "Croatia", "2020-05-28", 2245., 1., 1.143, 102., 1., 
  0.714, 546.858, 0.244, 0.278, 24.846, 0.244, 0.174, 0.13, "", "", 34., 
  8.282, "", "", "", "", 828., 65094., 15.856, 0.202, 947., 0.231, 0.001, 
  828.5, "people tested", "", "", "", "", "", "", "", "", "", 50.93, 
  4.105268*^6, 73.726, 44., 19.724, 13.053, 22669.797, 0.7, 253.782, 5.59, 
  34.3, 39.9, "", 5.54, 78.49, 0.851}, {"HRV", "Europe", "Croatia", 
  "2020-05-29", 2245., 0., 0.286, 103., 1., 0.571, 546.858, 0., 0.07, 25.09, 
  0.244, 0.139, 0.13, "", "", 28., 6.821, "", "", "", "", 415., 65509., 
  15.957, 0.101, 800., 0.195, 0., 2797.2, "people tested", "", "", "", "", 
  "", "", "", "", "", 50.93, 4.105268*^6, 73.726, 44., 19.724, 13.053, 
  22669.797, 0.7, 253.782, 5.59, 34.3, 39.9, "", 5.54, 78.49, 0.851}, 
 {"HRV", "Europe", "Croatia", "2020-05-30", 2246., 1., 0.429, 103., 0., 
  0.571, 547.102, 0.244, 0.104, 25.09, 0., 0.139, 0.16, "", "", 27., 6.577, 
  "", "", "", "", 635., 66144., 16.112, 0.155, 754., 0.184, 0.001, 1757.6, 
  "people tested", "", "", "", "", "", "", "", "", "", 50.93, 4.105268*^6, 
  73.726, 44., 19.724, 13.053, 22669.797, 0.7, 253.782, 5.59, 34.3, 39.9, "", 
  5.54, 78.49, 0.851}, {"HRV", "Europe", "Croatia", "2020-05-31", 2246., 0., 
  0.286, 103., 0., 0.571, 547.102, 0., 0.07, 25.09, 0., 0.139, 0.2, "", "", 
  23., 5.603, "", "", 0.025, 0.006, 261., 66405., 16.176, 0.064, 703., 0.171, 
  0., 2458., "people tested", "", "", "", "", "", "", "", "", "", 50.93, 
  4.105268*^6, 73.726, 44., 19.724, 13.053, 22669.797, 0.7, 253.782, 5.59, 
  34.3, 39.9, "", 5.54, 78.49, 0.851}, {"HRV", "Europe", "Croatia", 
  "2020-06-01", 2246., 0., 0.286, 103., 0., 0.429, 547.102, 0., 0.07, 25.09, 
  0., 0.104, 0.22, "", "", 22., 5.359, "", "", "", "", 290., 66695., 16.246, 
  0.071, 610., 0.149, 0., 2132.9, "people tested", "", "", "", "", "", "", 
  "", "", "", 50.93, 4.105268*^6, 73.726, 44., 19.724, 13.053, 22669.797, 
  0.7, 253.782, 5.59, 34.3, 39.9, "", 5.54, 78.49, 0.851}, 
 {"HRV", "Europe", "Croatia", "2020-06-02", 2246., 0., 0.286, 103., 0., 
  0.286, 547.102, 0., 0.07, 25.09, 0., 0.07, 0.23, "", "", 17., 4.141, "", 
  "", "", "", 602., 67297., 16.393, 0.147, 516., 0.126, 0.001, 1804.2, 
  "people tested", "", "", "", "", "", "", "", "", "", 50.93, 4.105268*^6, 
  73.726, 44., 19.724, 13.053, 22669.797, 0.7, 253.782, 5.59, 34.3, 39.9, "", 
  5.54, 78.49, 0.851}, {"HRV", "Europe", "Croatia", "2020-06-03", 2246., 0., 
  0.286, 103., 0., 0.286, 547.102, 0., 0.07, 25.09, 0., 0.07, 0.21, "", "", 
  17., 4.141, "", "", "", "", 517., 67814., 16.519, 0.126, 507., 0.123, 
  0.001, 1772.7, "people tested", "", "", "", "", "", "", "", "", "", 50.93, 
  4.105268*^6, 73.726, 44., 19.724, 13.053, 22669.797, 0.7, 253.782, 5.59, 
  34.3, 39.9, "", 5.54, 78.49, 0.851}, {"HRV", "Europe", "Croatia", 
  "2020-06-04", 2247., 1., 0.286, 103., 0., 0.143, 547.346, 0.244, 0.07, 
  25.09, 0., 0.035, 0.27, "", "", 15., 3.654, "", "", "", "", 183., 67997., 
  16.563, 0.045, 415., 0.101, 0.001, 1451., "people tested", "", "", "", "", 
  "", "", "", "", "", 50.93, 4.105268*^6, 73.726, 44., 19.724, 13.053, 
  22669.797, 0.7, 253.782, 5.59, 34.3, 39.9, "", 5.54, 78.49, 0.851}, 
 {"HRV", "Europe", "Croatia", "2020-06-05", 2247., 0., 0.286, 103., 0., 0., 
  547.346, 0., 0.07, 25.09, 0., 0., 0.28, "", "", 12., 2.923, "", "", "", "", 
  270., 68267., 16.629, 0.066, 394., 0.096, 0.001, 1377.6, "people tested", 
  "", "", "", "", "", "", "", "", "", 50.93, 4.105268*^6, 73.726, 44., 
  19.724, 13.053, 22669.797, 0.7, 253.782, 5.59, 34.3, 39.9, "", 5.54, 78.49, 
  0.851}, {"HRV", "Europe", "Croatia", "2020-06-06", 2247., 0., 0.143, 104., 
  1., 0.143, 547.346, 0., 0.035, 25.333, 0.244, 0.035, 0.32, "", "", 10., 
  2.436, "", "", "", "", 247., 68514., 16.689, 0.06, 339., 0.083, 0., 2370.6, 
  "people tested", "", "", "", "", "", "", "", "", "", 50.93, 4.105268*^6, 
  73.726, 44., 19.724, 13.053, 22669.797, 0.7, 253.782, 5.59, 34.3, 39.9, "", 
  5.54, 78.49, 0.851}, {"HRV", "Europe", "Croatia", "2020-06-07", 2247., 0., 
  0.143, 104., 0., 0.143, 547.346, 0., 0.035, 25.333, 0., 0.035, 0.5, "", "", 
  10., 2.436, "", "", 0., 0., 226., 68740., 16.744, 0.055, 334., 0.081, 0., 
  2335.7, "people tested", "", "", "", "", "", "", "", "", "", 50.93, 
  4.105268*^6, 73.726, 44., 19.724, 13.053, 22669.797, 0.7, 253.782, 5.59, 
  34.3, 39.9, "", 5.54, 78.49, 0.851}, {"HRV", "Europe", "Croatia", 
  "2020-06-08", 2247., 0., 0.143, 104., 0., 0.143, 547.346, 0., 0.035, 
  25.333, 0., 0.035, 0.7, "", "", 10., 2.436, "", "", "", "", 126., 68866., 
  16.775, 0.031, 310., 0.076, 0., 2167.8, "people tested", "", "", "", "", 
  "", "", "", "", "", 50.93, 4.105268*^6, 73.726, 44., 19.724, 13.053, 
  22669.797, 0.7, 253.782, 5.59, 34.3, 39.9, "", 5.54, 78.49, 0.851}, 
 {"HRV", "Europe", "Croatia", "2020-06-09", 2247., 0., 0.143, 106., 2., 
  0.429, 547.346, 0., 0.035, 25.82, 0.487, 0.104, 0.97, "", "", 6., 1.462, 
  "", "", "", "", 249., 69115., 16.836, 0.061, 260., 0.063, 0.001, 1818.2, 
  "people tested", "", "", "", "", "", "", "", "", "", 50.93, 4.105268*^6, 
  73.726, 44., 19.724, 13.053, 22669.797, 0.7, 253.782, 5.59, 34.3, 39.9, "", 
  5.54, 78.49, 0.851}, {"HRV", "Europe", "Croatia", "2020-06-10", 2249., 2., 
  0.429, 106., 0., 0.429, 547.833, 0.487, 0.104, 25.82, 0., 0.104, 1.29, "", 
  "", 7., 1.705, "", "", "", "", 234., 69349., 16.893, 0.057, 219., 0.053, 
  0.002, 510.5, "people tested", "", "", "", "", "", "", "", "", "", 50.93, 
  4.105268*^6, 73.726, 44., 19.724, 13.053, 22669.797, 0.7, 253.782, 5.59, 
  34.3, 39.9, "", 5.54, 78.49, 0.851}, {"HRV", "Europe", "Croatia", 
  "2020-06-11", 2249., 0., 0.286, 106., 0., 0.429, 547.833, 0., 0.07, 25.82, 
  0., 0.104, 1.25, "", "", 7., 1.705, "", "", "", "", 257., 69606., 16.955, 
  0.063, 230., 0.056, 0.001, 804.2, "people tested", "", "", "", "", "", "", 
  "", "", "", 50.93, 4.105268*^6, 73.726, 44., 19.724, 13.053, 22669.797, 
  0.7, 253.782, 5.59, 34.3, 39.9, "", 5.54, 78.49, 0.851}, 
 {"HRV", "Europe", "Croatia", "2020-06-12", 2249., 0., 0.286, 107., 1., 
  0.571, 547.833, 0., 0.07, 26.064, 0.244, 0.139, 1.46, "", "", 6., 1.462, 
  "", "", "", "", 115., 69721., 16.983, 0.028, 208., 0.051, 0.001, 727.3, 
  "people tested", "", "", "", "", "", "", "", "", "", 54.63, 4.105268*^6, 
  73.726, 44., 19.724, 13.053, 22669.797, 0.7, 253.782, 5.59, 34.3, 39.9, "", 
  5.54, 78.49, 0.851}, {"HRV", "Europe", "Croatia", "2020-06-13", 2251., 2., 
  0.571, 107., 0., 0.429, 548.32, 0.487, 0.139, 26.064, 0., 0.104, 1.86, "", 
  "", 6., 1.462, "", "", "", "", 246., 69967., 17.043, 0.06, 208., 0.051, 
  0.003, 364.3, "people tested", "", "", "", "", "", "", "", "", "", 54.63, 
  4.105268*^6, 73.726, 44., 19.724, 13.053, 22669.797, 0.7, 253.782, 5.59, 
  34.3, 39.9, "", 5.54, 78.49, 0.851}, {"HRV", "Europe", "Croatia", 
  "2020-06-14", 2252., 1., 0.714, 107., 0., 0.429, 548.563, 0.244, 0.174, 
  26.064, 0., 0.104, 2.07, "", "", 7., 1.705, "", "", 0.075, 0.018, 143., 
  70110., 17.078, 0.035, 196., 0.048, 0.004, 274.5, "people tested", "", "", 
  "", "", "", "", "", "", "", 54.63, 4.105268*^6, 73.726, 44., 19.724, 
  13.053, 22669.797, 0.7, 253.782, 5.59, 34.3, 39.9, "", 5.54, 78.49, 0.851}, 
 {"HRV", "Europe", "Croatia", "2020-06-15", 2254., 2., 1., 107., 0., 0.429, 
  549.051, 0.487, 0.244, 26.064, 0., 0.104, 2.32, "", "", 7., 1.705, "", "", 
  "", "", 144., 70254., 17.113, 0.035, 198., 0.048, 0.005, 198., 
  "people tested", "", "", "", "", "", "", "", "", "", 54.63, 4.105268*^6, 
  73.726, 44., 19.724, 13.053, 22669.797, 0.7, 253.782, 5.59, 34.3, 39.9, "", 
  5.54, 78.49, 0.851}, {"HRV", "Europe", "Croatia", "2020-06-16", 2255., 1., 
  1.143, 107., 0., 0.143, 549.294, 0.244, 0.278, 26.064, 0., 0.035, 2.47, "", 
  "", 4., 0.974, "", "", "", "", 272., 70526., 17.179, 0.066, 202., 0.049, 
  0.006, 176.7, "people tested", "", "", "", "", "", "", "", "", "", 54.63, 
  4.105268*^6, 73.726, 44., 19.724, 13.053, 22669.797, 0.7, 253.782, 5.59, 
  34.3, 39.9, "", 5.54, 78.49, 0.851}, {"HRV", "Europe", "Croatia", 
  "2020-06-17", 2258., 3., 1.286, 107., 0., 0.143, 550.025, 0.731, 0.313, 
  26.064, 0., 0.035, 2.75, "", "", 5., 1.218, "", "", "", "", 186., 70712., 
  17.225, 0.045, 195., 0.047, 0.007, 151.6, "people tested", "", "", "", "", 
  "", "", "", "", "", 54.63, 4.105268*^6, 73.726, 44., 19.724, 13.053, 
  22669.797, 0.7, 253.782, 5.59, 34.3, 39.9, "", 5.54, 78.49, 0.851}, 
 {"HRV", "Europe", "Croatia", "2020-06-18", 2269., 11., 2.857, 107., 0., 
  0.143, 552.704, 2.679, 0.696, 26.064, 0., 0.035, 3.01, "", "", 9., 2.192, 
  "", "", "", "", 283., 70995., 17.294, 0.069, 198., 0.048, 0.014, 69.3, 
  "people tested", "", "", "", "", "", "", "", "", "", 54.63, 4.105268*^6, 
  73.726, 44., 19.724, 13.053, 22669.797, 0.7, 253.782, 5.59, 34.3, 39.9, "", 
  5.54, 78.49, 0.851}, {"HRV", "Europe", "Croatia", "2020-06-19", 2280., 11., 
  4.429, 107., 0., 0., 555.384, 2.679, 1.079, 26.064, 0., 0., 3.27, "", "", 
  8., 1.949, "", "", "", "", 819., 71814., 17.493, 0.199, 299., 0.073, 0.015, 
  67.5, "people tested", "", "", "", "", "", "", "", "", "", 54.63, 
  4.105268*^6, 73.726, 44., 19.724, 13.053, 22669.797, 0.7, 253.782, 5.59, 
  34.3, 39.9, "", 5.54, 78.49, 0.851}, {"HRV", "Europe", "Croatia", 
  "2020-06-20", 2299., 19., 6.857, 107., 0., 0., 560.012, 4.628, 1.67, 
  26.064, 0., 0., 3.35, "", "", 8., 1.949, "", "", "", "", 388., 72202., 
  17.588, 0.095, 319., 0.078, 0.021, 46.5, "people tested", "", "", "", "", 
  "", "", "", "", "", 54.63, 4.105268*^6, 73.726, 44., 19.724, 13.053, 
  22669.797, 0.7, 253.782, 5.59, 34.3, 39.9, "", 5.54, 78.49, 0.851}, 
 {"HRV", "Europe", "Croatia", "2020-06-21", 2317., 18., 9.286, 107., 0., 0., 
  564.397, 4.385, 2.262, 26.064, 0., 0., 3.29, "", "", 9., 2.192, "", "", 
  0.15, 0.036, 276., 72478., 17.655, 0.067, 338., 0.082, 0.027, 36.4, 
  "people tested", "", "", "", "", "", "", "", "", "", 54.63, 4.105268*^6, 
  73.726, 44., 19.724, 13.053, 22669.797, 0.7, 253.782, 5.59, 34.3, 39.9, "", 
  5.54, 78.49, 0.851}, {"HRV", "Europe", "Croatia", "2020-06-22", 2336., 19., 
  11.714, 107., 0., 0., 569.025, 4.628, 2.853, 26.064, 0., 0., 3.21, "", "", 
  9., 2.192, "", "", "", "", 268., 72746., 17.72, 0.065, 356., 0.087, 0.033, 
  30.4, "people tested", "", "", "", "", "", "", "", "", "", 54.63, 
  4.105268*^6, 73.726, 44., 19.724, 13.053, 22669.797, 0.7, 253.782, 5.59, 
  34.3, 39.9, "", 5.54, 78.49, 0.851}, {"HRV", "Europe", "Croatia", 
  "2020-06-23", 2366., 30., 15.857, 107., 0., 0., 576.333, 7.308, 3.863, 
  26.064, 0., 0., 3.18, "", "", 16., 3.897, "", "", "", "", 347., 73093., 
  17.805, 0.085, 367., 0.089, 0.043, 23.1, "people tested", "", "", "", "", 
  "", "", "", "", "", 54.63, 4.105268*^6, 73.726, 44., 19.724, 13.053, 
  22669.797, 0.7, 253.782, 5.59, 34.3, 39.9, "", 5.54, 78.49, 0.851}, 
 {"HRV", "Europe", "Croatia", "2020-06-24", 2388., 22., 18.571, 107., 0., 0., 
  581.692, 5.359, 4.524, 26.064, 0., 0., 3.08, "", "", 18., 4.385, "", "", 
  "", "", 645., 73738., 17.962, 0.157, 432., 0.105, 0.043, 23.3, 
  "people tested", "", "", "", "", "", "", "", "", "", 54.63, 4.105268*^6, 
  73.726, 44., 19.724, 13.053, 22669.797, 0.7, 253.782, 5.59, 34.3, 39.9, "", 
  5.54, 78.49, 0.851}, {"HRV", "Europe", "Croatia", "2020-06-25", 2483., 95., 
  30.571, 107., 0., 0., 604.833, 23.141, 7.447, 26.064, 0., 0., 3.16, "", "", 
  42., 10.231, "", "", "", "", 919., 74657., 18.186, 0.224, 523., 0.127, 
  0.058, 17.1, "people tested", "", "", "", "", "", "", "", "", "", 54.63, 
  4.105268*^6, 73.726, 44., 19.724, 13.053, 22669.797, 0.7, 253.782, 5.59, 
  34.3, 39.9, "", 5.54, 78.49, 0.851}, {"HRV", "Europe", "Croatia", 
  "2020-06-26", 2539., 56., 37., 107., 0., 0., 618.474, 13.641, 9.013, 
  26.064, 0., 0., 2.79, "", "", 51., 12.423, "", "", "", "", "", "", "", "", 
  547., 0.133, 0.068, 14.8, "people tested", "", "", "", "", "", "", "", "", 
  "", 54.63, 4.105268*^6, 73.726, 44., 19.724, 13.053, 22669.797, 0.7, 
  253.782, 5.59, 34.3, 39.9, "", 5.54, 78.49, 0.851}, 
 {"HRV", "Europe", "Croatia", "2020-06-27", 2624., 85., 46.429, 107., 0., 0., 
  639.179, 20.705, 11.31, 26.064, 0., 0., 2.48, "", "", 54., 13.154, "", "", 
  "", "", "", 76624., 18.665, "", 632., 0.154, 0.073, 13.6, "people tested", 
  "", "", "", "", "", "", "", "", "", 54.63, 4.105268*^6, 73.726, 44., 
  19.724, 13.053, 22669.797, 0.7, 253.782, 5.59, 34.3, 39.9, "", 5.54, 78.49, 
  0.851}, {"HRV", "Europe", "Croatia", "2020-06-28", 2691., 67., 53.429, 
  107., 0., 0., 655.499, 16.32, 13.015, 26.064, 0., 0., 2.21, "", "", 60., 
  14.615, "", "", 1.421, 0.346, 829., 77453., 18.867, 0.202, 711., 0.173, 
  0.075, 13.3, "people tested", "", "", "", "", "", "", "", "", "", 54.63, 
  4.105268*^6, 73.726, 44., 19.724, 13.053, 22669.797, 0.7, 253.782, 5.59, 
  34.3, 39.9, "", 5.54, 78.49, 0.851}, {"HRV", "Europe", "Croatia", 
  "2020-06-29", 2725., 34., 55.571, 107., 0., 0., 663.781, 8.282, 13.537, 
  26.064, 0., 0., 1.94, "", "", 65., 15.833, "", "", "", "", 730., 78183., 
  19.045, 0.178, 777., 0.189, 0.072, 14., "people tested", "", "", "", "", 
  "", "", "", "", "", 54.63, 4.105268*^6, 73.726, 44., 19.724, 13.053, 
  22669.797, 0.7, 253.782, 5.59, 34.3, 39.9, "", 5.54, 78.49, 0.851}, 
 {"HRV", "Europe", "Croatia", "2020-06-30", 2777., 52., 58.714, 107., 0., 0., 
  676.448, 12.667, 14.302, 26.064, 0., 0., 1.77, "", "", 75., 18.269, "", "", 
  "", "", 921., 79104., 19.269, 0.224, 859., 0.209, 0.068, 14.6, 
  "people tested", "", "", "", "", "", "", "", "", "", 54.63, 4.105268*^6, 
  73.726, 44., 19.724, 13.053, 22669.797, 0.7, 253.782, 5.59, 34.3, 39.9, "", 
  5.54, 78.49, 0.851}, {"HRV", "Europe", "Croatia", "2020-07-01", 2831., 54., 
  63.286, 108., 1., 0.143, 689.602, 13.154, 15.416, 26.308, 0.244, 0.035, 
  1.63, "", "", 80., 19.487, "", "", "", "", 1352., 80456., 19.598, 0.329, 
  960., 0.234, 0.066, 15.2, "people tested", "", "", "", "", "", "", "", "", 
  "", 54.63, 4.105268*^6, 73.726, 44., 19.724, 13.053, 22669.797, 0.7, 
  253.782, 5.59, 34.3, 39.9, "", 5.54, 78.49, 0.851}, 
 {"HRV", "Europe", "Croatia", "2020-07-02", 2912., 81., 61.286, 110., 2., 
  0.429, 709.332, 19.731, 14.929, 26.795, 0.487, 0.104, 1.53, "", "", 84., 
  20.462, "", "", "", "", 981., 81437., 19.837, 0.239, 969., 0.236, 0.063, 
  15.8, "people tested", "", "", "", "", "", "", "", "", "", 54.63, 
  4.105268*^6, 73.726, 44., 19.724, 13.053, 22669.797, 0.7, 253.782, 5.59, 
  34.3, 39.9, "", 5.54, 78.49, 0.851}, {"HRV", "Europe", "Croatia", 
  "2020-07-03", 3008., 96., 67., 112., 2., 0.714, 732.717, 23.385, 16.32, 
  27.282, 0.487, 0.174, 1.51, "", "", 88., 21.436, "", "", "", "", 1465., 
  82902., 20.194, 0.357, 1037., 0.253, 0.065, 15.5, "people tested", "", "", 
  "", "", "", "", "", "", "", 54.63, 4.105268*^6, 73.726, 44., 19.724, 
  13.053, 22669.797, 0.7, 253.782, 5.59, 34.3, 39.9, "", 5.54, 78.49, 0.851}, 
 {"HRV", "Europe", "Croatia", "2020-07-04", 3094., 86., 67.143, 113., 1., 
  0.857, 753.666, 20.949, 16.355, 27.526, 0.244, 0.209, 1.42, "", "", 85., 
  20.705, "", "", "", "", 1264., 84166., 20.502, 0.308, 1077., 0.262, 0.062, 
  16., "people tested", "", "", "", "", "", "", "", "", "", 54.63, 
  4.105268*^6, 73.726, 44., 19.724, 13.053, 22669.797, 0.7, 253.782, 5.59, 
  34.3, 39.9, "", 5.54, 78.49, 0.851}, {"HRV", "Europe", "Croatia", 
  "2020-07-05", 3151., 57., 65.714, 113., 0., 0.857, 767.55, 13.885, 16.007, 
  27.526, 0., 0.209, 1.38, "", "", 93., 22.654, "", "", 1.67, 0.407, 1244., 
  85410., 20.805, 0.303, 1137., 0.277, 0.058, 17.3, "people tested", "", "", 
  "", "", "", "", "", "", "", 54.63, 4.105268*^6, 73.726, 44., 19.724, 
  13.053, 22669.797, 0.7, 253.782, 5.59, 34.3, 39.9, "", 5.54, 78.49, 0.851}, 
 {"HRV", "Europe", "Croatia", "2020-07-06", 3220., 69., 70.714, 113., 0., 
  0.857, 784.358, 16.808, 17.225, 27.526, 0., 0.209, 1.36, "", "", 90., 
  21.923, "", "", "", "", 587., 85997., 20.948, 0.143, 1116., 0.272, 0.063, 
  15.8, "people tested", "", "", "", "", "", "", "", "", "", 54.63, 
  4.105268*^6, 73.726, 44., 19.724, 13.053, 22669.797, 0.7, 253.782, 5.59, 
  34.3, 39.9, "", 5.54, 78.49, 0.851}, {"HRV", "Europe", "Croatia", 
  "2020-07-07", 3272., 52., 70.714, 113., 0., 0.857, 797.025, 12.667, 17.225, 
  27.526, 0., 0.209, 1.29, "", "", 89., 21.679, "", "", "", "", 863., 86860., 
  21.158, 0.21, 1108., 0.27, 0.064, 15.7, "people tested", "", "", "", "", 
  "", "", "", "", "", 54.63, 4.105268*^6, 73.726, 44., 19.724, 13.053, 
  22669.797, 0.7, 253.782, 5.59, 34.3, 39.9, "", 5.54, 78.49, 0.851}, 
 {"HRV", "Europe", "Croatia", "2020-07-08", 3325., 53., 70.571, 114., 1., 
  0.857, 809.935, 12.91, 17.19, 27.769, 0.244, 0.209, 1.23, "", "", 91., 
  22.167, "", "", "", "", 1375., 88235., 21.493, 0.335, 1111., 0.271, 0.064, 
  15.7, "people tested", "", "", "", "", "", "", "", "", "", 54.63, 
  4.105268*^6, 73.726, 44., 19.724, 13.053, 22669.797, 0.7, 253.782, 5.59, 
  34.3, 39.9, "", 5.54, 78.49, 0.851}, {"HRV", "Europe", "Croatia", 
  "2020-07-09", 3416., 91., 72., 115., 1., 0.714, 832.102, 22.167, 17.538, 
  28.013, 0.244, 0.174, 1.24, "", "", 100., 24.359, "", "", "", "", 1529., 
  89764., 21.866, 0.372, 1190., 0.29, 0.061, 16.5, "people tested", "", "", 
  "", "", "", "", "", "", "", 49.07, 4.105268*^6, 73.726, 44., 19.724, 
  13.053, 22669.797, 0.7, 253.782, 5.59, 34.3, 39.9, "", 5.54, 78.49, 0.851}, 
 {"HRV", "Europe", "Croatia", "2020-07-10", 3532., 116., 74.857, 117., 2., 
  0.714, 860.358, 28.256, 18.234, 28.5, 0.487, 0.174, 1.29, "", "", 104., 
  25.333, "", "", "", "", 1722., 91486., 22.285, 0.419, 1226., 0.299, 0.061, 
  16.4, "people tested", "", "", "", "", "", "", "", "", "", 49.07, 
  4.105268*^6, 73.726, 44., 19.724, 13.053, 22669.797, 0.7, 253.782, 5.59, 
  34.3, 39.9, "", 5.54, 78.49, 0.851}, {"HRV", "Europe", "Croatia", 
  "2020-07-11", 3672., 140., 82.571, 118., 1., 0.714, 894.46, 34.103, 20.114, 
  28.744, 0.244, 0.174, 1.28, "", "", 124., 30.205, "", "", "", "", 1322., 
  92808., 22.607, 0.322, 1235., 0.301, 0.067, 15., "people tested", "", "", 
  "", "", "", "", "", "", "", 49.07, 4.105268*^6, 73.726, 44., 19.724, 
  13.053, 22669.797, 0.7, 253.782, 5.59, 34.3, 39.9, "", 5.54, 78.49, 0.851}, 
 {"HRV", "Europe", "Croatia", "2020-07-12", 3722., 50., 81.571, 119., 1., 
  0.857, 906.64, 12.179, 19.87, 28.987, 0.244, 0.209, 1.22, "", "", 132., 
  32.154, "", "", 2.368, 0.577, 763., 93571., 22.793, 0.186, 1166., 0.284, 
  0.07, 14.3, "people tested", "", "", "", "", "", "", "", "", "", 49.07, 
  4.105268*^6, 73.726, 44., 19.724, 13.053, 22669.797, 0.7, 253.782, 5.59, 
  34.3, 39.9, "", 5.54, 78.49, 0.851}, {"HRV", "Europe", "Croatia", 
  "2020-07-13", 3775., 53., 79.286, 119., 0., 0.857, 919.55, 12.91, 19.313, 
  28.987, 0., 0.209, 1.19, "", "", 132., 32.154, "", "", "", "", 604., 
  94175., 22.94, 0.147, 1168., 0.285, 0.068, 14.7, "people tested", "", "", 
  "", "", "", "", "", "", "", 49.07, 4.105268*^6, 73.726, 44., 19.724, 
  13.053, 22669.797, 0.7, 253.782, 5.59, 34.3, 39.9, "", 5.54, 78.49, 0.851}, 
 {"HRV", "Europe", "Croatia", "2020-07-14", 3827., 52., 79.286, 120., 1., 1., 
  932.217, 12.667, 19.313, 29.231, 0.244, 0.244, 1.17, "", "", 129., 31.423, 
  "", "", "", "", 1745., 95920., 23.365, 0.425, 1294., 0.315, 0.061, 16.3, 
  "people tested", "", "", "", "", "", "", "", "", "", 49.07, 4.105268*^6, 
  73.726, 44., 19.724, 13.053, 22669.797, 0.7, 253.782, 5.59, 34.3, 39.9, "", 
  5.54, 78.49, 0.851}, {"HRV", "Europe", "Croatia", "2020-07-15", 3953., 
  126., 89.714, 120., 0., 0.857, 962.909, 30.692, 21.853, 29.231, 0., 0.209, 
  1.17, "", "", 132., 32.154, "", "", "", "", 1804., 97724., 23.805, 0.439, 
  1356., 0.33, 0.066, 15.1, "people tested", "", "", "", "", "", "", "", "", 
  "", 46.3, 4.105268*^6, 73.726, 44., 19.724, 13.053, 22669.797, 0.7, 
  253.782, 5.59, 34.3, 39.9, "", 5.54, 78.49, 0.851}, 
 {"HRV", "Europe", "Croatia", "2020-07-16", 4039., 86., 89., 120., 0., 0.714, 
  983.858, 20.949, 21.679, 29.231, 0., 0.174, 1.09, "", "", 136., 33.128, "", 
  "", "", "", 1690., 99414., 24.216, 0.412, 1379., 0.336, 0.065, 15.5, 
  "people tested", "", "", "", "", "", "", "", "", "", 46.3, 4.105268*^6, 
  73.726, 44., 19.724, 13.053, 22669.797, 0.7, 253.782, 5.59, 34.3, 39.9, "", 
  5.54, 78.49, 0.851}, {"HRV", "Europe", "Croatia", "2020-07-17", 4137., 98., 
  86.429, 120., 0., 0.429, 1007.73, 23.872, 21.053, 29.231, 0., 0.104, 1.08, 
  "", "", 137., 33.372, "", "", "", "", 1437., 100851., 24.566, 0.35, 1338., 
  0.326, 0.065, 15.5, "people tested", "", "", "", "", "", "", "", "", "", 
  46.3, 4.105268*^6, 73.726, 44., 19.724, 13.053, 22669.797, 0.7, 253.782, 
  5.59, 34.3, 39.9, "", 5.54, 78.49, 0.851}, {"HRV", "Europe", "Croatia", 
  "2020-07-18", 4253., 116., 83., 120., 0., 0.286, 1035.986, 28.256, 20.218, 
  29.231, 0., 0.07, 1.07, "", "", 139., 33.859, "", "", "", "", 1338., 
  102189., 24.892, 0.326, 1340., 0.326, 0.062, 16.1, "people tested", "", "", 
  "", "", "", "", "", "", "", 46.3, 4.105268*^6, 73.726, 44., 19.724, 13.053, 
  22669.797, 0.7, 253.782, 5.59, 34.3, 39.9, "", 5.54, 78.49, 0.851}, 
 {"HRV", "Europe", "Croatia", "2020-07-19", 4345., 92., 89., 120., 0., 0.143, 
  1058.396, 22.41, 21.679, 29.231, 0., 0.035, 1.07, "", "", 153., 37.269, "", 
  "", 2.493, 0.607, 915., 103104., 25.115, 0.223, 1362., 0.332, 0.065, 15.3, 
  "people tested", "", "", "", "", "", "", "", "", "", 46.3, 4.105268*^6, 
  73.726, 44., 19.724, 13.053, 22669.797, 0.7, 253.782, 5.59, 34.3, 39.9, "", 
  5.54, 78.49, 0.851}, {"HRV", "Europe", "Croatia", "2020-07-20", 4370., 25., 
  85., 122., 2., 0.429, 1064.486, 6.09, 20.705, 29.718, 0.487, 0.104, 1.03, 
  "", "", 147., 35.808, "", "", "", "", 1028., 104132., 25.365, 0.25, 1422., 
  0.346, 0.06, 16.7, "people tested", "", "", "", "", "", "", "", "", "", 
  46.3, 4.105268*^6, 73.726, 44., 19.724, 13.053, 22669.797, 0.7, 253.782, 
  5.59, 34.3, 39.9, "", 5.54, 78.49, 0.851}, {"HRV", "Europe", "Croatia", 
  "2020-07-21", 4422., 52., 85., 123., 1., 0.429, 1077.153, 12.667, 20.705, 
  29.962, 0.244, 0.104, 1.01, "", "", 138., 33.615, "", "", "", "", 1394., 
  105526., 25.705, 0.34, 1372., 0.334, 0.062, 16.1, "people tested", "", "", 
  "", "", "", "", "", "", "", 35.19, 4.105268*^6, 73.726, 44., 19.724, 
  13.053, 22669.797, 0.7, 253.782, 5.59, 34.3, 39.9, "", 5.54, 78.49, 0.851}, 
 {"HRV", "Europe", "Croatia", "2020-07-22", 4530., 108., 82.429, 125., 2., 
  0.714, 1103.46, 26.308, 20.079, 30.449, 0.487, 0.174, 0.99, "", "", 143., 
  34.833, "", "", "", "", 1279., 106805., 26.017, 0.312, 1297., 0.316, 0.064, 
  15.7, "people tested", "", "", "", "", "", "", "", "", "", 35.19, 
  4.105268*^6, 73.726, 44., 19.724, 13.053, 22669.797, 0.7, 253.782, 5.59, 
  34.3, 39.9, "", 5.54, 78.49, 0.851}, {"HRV", "Europe", "Croatia", 
  "2020-07-23", 4634., 104., 85., 128., 3., 1.143, 1128.794, 25.333, 20.705, 
  31.179, 0.731, 0.278, 0.95, "", "", 132., 32.154, "", "", "", "", 1417., 
  108222., 26.362, 0.345, 1258., 0.306, 0.068, 14.8, "people tested", "", "", 
  "", "", "", "", "", "", "", 35.19, 4.105268*^6, 73.726, 44., 19.724, 
  13.053, 22669.797, 0.7, 253.782, 5.59, 34.3, 39.9, "", 5.54, 78.49, 0.851}, 
 {"HRV", "Europe", "Croatia", "2020-07-24", 4715., 81., 82.571, 128., 0., 
  1.143, 1148.524, 19.731, 20.114, 31.179, 0., 0.278, 0.9, "", "", 139., 
  33.859, "", "", "", "", 1136., 109358., 26.638, 0.277, 1215., 0.296, 0.068, 
  14.7, "people tested", "", "", "", "", "", "", "", "", "", 35.19, 
  4.105268*^6, 73.726, 44., 19.724, 13.053, 22669.797, 0.7, 253.782, 5.59, 
  34.3, 39.9, "", 5.54, 78.49, 0.851}, {"HRV", "Europe", "Croatia", 
  "2020-07-25", 4792., 77., 77., 133., 5., 1.857, 1167.281, 18.756, 18.756, 
  32.397, 1.218, 0.452, 0.87, "", "", 134., 32.641, "", "", "", "", 1156., 
  110514., 26.92, 0.282, 1189., 0.29, 0.065, 15.4, "people tested", "", "", 
  "", "", "", "", "", "", "", 35.19, 4.105268*^6, 73.726, 44., 19.724, 
  13.053, 22669.797, 0.7, 253.782, 5.59, 34.3, 39.9, "", 5.54, 78.49, 0.851}, 
 {"HRV", "Europe", "Croatia", "2020-07-26", 4857., 65., 73.143, 136., 3., 
  2.286, 1183.114, 15.833, 17.817, 33.128, 0.731, 0.557, 0.88, "", "", 142., 
  34.59, "", "", 2.044, 0.498, 1489., 112003., 27.283, 0.363, 1271., 0.31, 
  0.058, 17.4, "people tested", "", "", "", "", "", "", "", "", "", 35.19, 
  4.105268*^6, 73.726, 44., 19.724, 13.053, 22669.797, 0.7, 253.782, 5.59, 
  34.3, 39.9, "", 5.54, 78.49, 0.851}, {"HRV", "Europe", "Croatia", 
  "2020-07-27", 4881., 24., 73., 139., 3., 2.429, 1188.96, 5.846, 17.782, 
  33.859, 0.731, 0.592, 0.87, "", "", 138., 33.615, "", "", "", "", 831., 
  112834., 27.485, 0.202, 1243., 0.303, 0.059, 17., "people tested", "", "", 
  "", "", "", "", "", "", "", 35.19, 4.105268*^6, 73.726, 44., 19.724, 
  13.053, 22669.797, 0.7, 253.782, 5.59, 34.3, 39.9, "", 5.54, 78.49, 0.851}, 
 {"HRV", "Europe", "Croatia", "2020-07-28", 4923., 42., 71.571, 140., 1., 
  2.429, 1199.191, 10.231, 17.434, 34.103, 0.244, 0.592, 0.86, "", "", 133., 
  32.397, "", "", "", "", 1256., 114090., 27.791, 0.306, 1223., 0.298, 0.059, 
  17.1, "people tested", "", "", "", "", "", "", "", "", "", 35.19, 
  4.105268*^6, 73.726, 44., 19.724, 13.053, 22669.797, 0.7, 253.782, 5.59, 
  34.3, 39.9, "", 5.54, 78.49, 0.851}, {"HRV", "Europe", "Croatia", 
  "2020-07-29", 4993., 70., 66.143, 141., 1., 2.286, 1216.242, 17.051, 
  16.112, 34.346, 0.244, 0.557, 0.85, "", "", 132., 32.154, "", "", "", "", 
  1632., 115722., 28.189, 0.398, 1274., 0.31, 0.052, 19.3, "people tested", 
  "", "", "", "", "", "", "", "", "", 35.19, 4.105268*^6, 73.726, 44., 
  19.724, 13.053, 22669.797, 0.7, 253.782, 5.59, 34.3, 39.9, "", 5.54, 78.49, 
  0.851}, {"HRV", "Europe", "Croatia", "2020-07-30", 5071., 78., 62.429, 
  144., 3., 2.286, 1235.242, 19., 15.207, 35.077, 0.731, 0.557, 0.85, "", "", 
  130., 31.667, "", "", "", "", 1448., 117170., 28.541, 0.353, 1278., 0.311, 
  0.049, 20.5, "people tested", "", "", "", "", "", "", "", "", "", 35.19, 
  4.105268*^6, 73.726, 44., 19.724, 13.053, 22669.797, 0.7, 253.782, 5.59, 
  34.3, 39.9, "", 5.54, 78.49, 0.851}, {"HRV", "Europe", "Croatia", 
  "2020-07-31", 5139., 68., 60.571, 145., 1., 2.429, 1251.806, 16.564, 
  14.755, 35.32, 0.244, 0.592, 0.84, "", "", 125., 30.449, "", "", "", "", 
  1785., 118955., 28.976, 0.435, 1371., 0.334, 0.044, 22.6, "people tested", 
  "", "", "", "", "", "", "", "", "", 35.19, 4.105268*^6, 73.726, 44., 
  19.724, 13.053, 22669.797, 0.7, 253.782, 5.59, 34.3, 39.9, "", 5.54, 78.49, 
  0.851}, {"HRV", "Europe", "Croatia", "2020-08-01", 5224., 85., 61.714, 
  145., 0., 1.714, 1272.511, 20.705, 15.033, 35.32, 0., 0.418, 0.85, "", "", 
  127., 30.936, "", "", "", "", 1381., 120336., 29.313, 0.336, 1403., 0.342, 
  0.044, 22.7, "people tested", "", "", "", "", "", "", "", "", "", 35.19, 
  4.105268*^6, 73.726, 44., 19.724, 13.053, 22669.797, 0.7, 253.782, 5.59, 
  34.3, 39.9, "", 5.54, 78.49, 0.851}, {"HRV", "Europe", "Croatia", 
  "2020-08-02", 5260., 36., 57.571, 149., 4., 1.857, 1281.281, 8.769, 14.024, 
  36.295, 0.974, 0.452, 0.85, "", "", 131., 31.91, "", "", 1.895, 0.461, 
  984., 121320., 29.552, 0.24, 1331., 0.324, 0.043, 23.1, "people tested", 
  "", "", "", "", "", "", "", "", "", 35.19, 4.105268*^6, 73.726, 44., 
  19.724, 13.053, 22669.797, 0.7, 253.782, 5.59, 34.3, 39.9, "", 5.54, 78.49, 
  0.851}, {"HRV", "Europe", "Croatia", "2020-08-03", 5294., 34., 59., 153., 
  4., 2., 1289.563, 8.282, 14.372, 37.269, 0.974, 0.487, 0.87, "", "", 130., 
  31.667, "", "", "", "", 763., 122083., 29.738, 0.186, 1321., 0.322, 0.045, 
  22.4, "people tested", "", "", "", "", "", "", "", "", "", 35.19, 
  4.105268*^6, 73.726, 44., 19.724, 13.053, 22669.797, 0.7, 253.782, 5.59, 
  34.3, 39.9, "", 5.54, 78.49, 0.851}, {"HRV", "Europe", "Croatia", 
  "2020-08-04", 5318., 24., 56.429, 154., 1., 2., 1295.409, 5.846, 13.745, 
  37.513, 0.244, 0.487, 0.84, "", "", 117., 28.5, "", "", "", "", 1116., 
  123199., 30.01, 0.272, 1301., 0.317, 0.043, 23.1, "people tested", "", "", 
  "", "", "", "", "", "", "", 35.19, 4.105268*^6, 73.726, 44., 19.724, 
  13.053, 22669.797, 0.7, 253.782, 5.59, 34.3, 39.9, "", 5.54, 78.49, 0.851}, 
 {"HRV", "Europe", "Croatia", "2020-08-05", 5376., 58., 54.714, 154., 0., 
  1.857, 1309.537, 14.128, 13.328, 37.513, 0., 0.452, 0.85, "", "", 111., 
  27.038, "", "", "", "", 1184., 124383., 30.298, 0.288, 1237., 0.301, 0.044, 
  22.6, "people tested", "", "", "", "", "", "", "", "", "", 35.19, 
  4.105268*^6, 73.726, 44., 19.724, 13.053, 22669.797, 0.7, 253.782, 5.59, 
  34.3, 39.9, "", 5.54, 78.49, 0.851}, {"HRV", "Europe", "Croatia", 
  "2020-08-06", 5404., 28., 47.571, 155., 1., 1.571, 1316.357, 6.821, 11.588, 
  37.756, 0.244, 0.383, 0.88, "", "", 110., 26.795, "", "", "", "", 934., 
  125317., 30.526, 0.228, 1164., 0.284, 0.041, 24.5, "people tested", "", "", 
  "", "", "", "", "", "", "", 35.19, 4.105268*^6, 73.726, 44., 19.724, 
  13.053, 22669.797, 0.7, 253.782, 5.59, 34.3, 39.9, "", 5.54, 78.49, 0.851}, 
 {"HRV", "Europe", "Croatia", "2020-08-07", 5466., 62., 46.714, 155., 0., 
  1.429, 1331.46, 15.103, 11.379, 37.756, 0., 0.348, 1., "", "", 122., 
  29.718, "", "", "", "", 1093., 126410., 30.792, 0.266, 1065., 0.259, 0.044, 
  22.8, "people tested", "", "", "", "", "", "", "", "", "", 35.19, 
  4.105268*^6, 73.726, 44., 19.724, 13.053, 22669.797, 0.7, 253.782, 5.59, 
  34.3, 39.9, "", 5.54, 78.49, 0.851}, {"HRV", "Europe", "Croatia", 
  "2020-08-08", 5543., 77., 45.571, 157., 2., 1.714, 1350.216, 18.756, 
  11.101, 38.244, 0.487, 0.418, 1.15, "", "", 120., 29.231, "", "", "", "", 
  995., 127405., 31.035, 0.242, 1010., 0.246, 0.045, 22.2, "people tested", 
  "", "", "", "", "", "", "", "", "", 35.19, 4.105268*^6, 73.726, 44., 
  19.724, 13.053, 22669.797, 0.7, 253.782, 5.59, 34.3, 39.9, "", 5.54, 78.49, 
  0.851}, {"HRV", "Europe", "Croatia", "2020-08-09", 5604., 61., 49.143, 
  157., 0., 1.143, 1365.075, 14.859, 11.971, 38.244, 0., 0.278, 1.29, "", "", 
  121., 29.474, "", "", 1.595, 0.389, 727., 128132., 31.212, 0.177, 973., 
  0.237, 0.051, 19.8, "people tested", "", "", "", "", "", "", "", "", "", 
  35.19, 4.105268*^6, 73.726, 44., 19.724, 13.053, 22669.797, 0.7, 253.782, 
  5.59, 34.3, 39.9, "", 5.54, 78.49, 0.851}, {"HRV", "Europe", "Croatia", 
  "2020-08-10", 5649., 45., 50.714, 158., 1., 0.714, 1376.037, 10.962, 
  12.353, 38.487, 0.244, 0.174, 1.43, "", "", 124., 30.205, "", "", "", "", 
  1247., 129379., 31.515, 0.304, 1042., 0.254, 0.049, 20.5, "people tested", 
  "", "", "", "", "", "", "", "", "", 35.19, 4.105268*^6, 73.726, 44., 
  19.724, 13.053, 22669.797, 0.7, 253.782, 5.59, 34.3, 39.9, "", 5.54, 78.49, 
  0.851}, {"HRV", "Europe", "Croatia", "2020-08-11", 5740., 91., 60.286, 
  160., 2., 0.857, 1398.203, 22.167, 14.685, 38.974, 0.487, 0.209, 1.57, "", 
  "", 115., 28.013, "", "", "", "", 1309., 130688., 31.834, 0.319, 1070., 
  0.261, 0.056, 17.7, "people tested", "", "", "", "", "", "", "", "", "", 
  35.19, 4.105268*^6, 73.726, 44., 19.724, 13.053, 22669.797, 0.7, 253.782, 
  5.59, 34.3, 39.9, "", 5.54, 78.49, 0.851}, {"HRV", "Europe", "Croatia", 
  "2020-08-12", 5870., 130., 70.571, 160., 0., 0.857, 1429.87, 31.667, 17.19, 
  38.974, 0., 0.209, 1.67, "", "", 117., 28.5, "", "", "", "", 1604., 
  132292., 32.225, 0.391, 1130., 0.275, 0.062, 16., "people tested", "", "", 
  "", "", "", "", "", "", "", 35.19, 4.105268*^6, 73.726, 44., 19.724, 
  13.053, 22669.797, 0.7, 253.782, 5.59, 34.3, 39.9, "", 5.54, 78.49, 0.851}, 
 {"HRV", "Europe", "Croatia", "2020-08-13", 6050., 180., 92.286, 161., 1., 
  0.857, 1473.716, 43.846, 22.48, 39.218, 0.244, 0.209, 1.74, "", "", 115., 
  28.013, "", "", "", "", 1201., 133493., 32.517, 0.293, 1168., 0.285, 0.079, 
  12.7, "people tested", "", "", "", "", "", "", "", "", "", 35.19, 
  4.105268*^6, 73.726, 44., 19.724, 13.053, 22669.797, 0.7, 253.782, 5.59, 
  34.3, 39.9, "", 5.54, 78.49, 0.851}, {"HRV", "Europe", "Croatia", 
  "2020-08-14", 6258., 208., 113.143, 163., 2., 1.143, 1524.383, 50.667, 
  27.56, 39.705, 0.487, 0.278, 1.73, "", "", 106., 25.82, "", "", "", "", 
  1249., 134742., 32.822, 0.304, 1190., 0.29, 0.095, 10.5, "people tested", 
  "", "", "", "", "", "", "", "", "", 35.19, 4.105268*^6, 73.726, 44., 
  19.724, 13.053, 22669.797, 0.7, 253.782, 5.59, 34.3, 39.9, "", 5.54, 78.49, 
  0.851}, {"HRV", "Europe", "Croatia", "2020-08-15", 6420., 162., 125.286, 
  165., 2., 1.143, 1563.844, 39.461, 30.518, 40.192, 0.487, 0.278, 1.65, "", 
  "", 118., 28.744, "", "", "", "", 1538., 136280., 33.196, 0.375, 1268., 
  0.309, 0.099, 10.1, "people tested", "", "", "", "", "", "", "", "", "", 
  35.19, 4.105268*^6, 73.726, 44., 19.724, 13.053, 22669.797, 0.7, 253.782, 
  5.59, 34.3, 39.9, "", 5.54, 78.49, 0.851}, {"HRV", "Europe", "Croatia", 
  "2020-08-16", 6571., 151., 138.143, 166., 1., 1.286, 1600.626, 36.782, 
  33.65, 40.436, 0.244, 0.313, 1.61, "", "", 126., 30.692, "", "", 1.745, 
  0.425, 1377., 137657., 33.532, 0.335, 1361., 0.332, 0.102, 9.9, 
  "people tested", "", "", "", "", "", "", "", "", "", 35.19, 4.105268*^6, 
  73.726, 44., 19.724, 13.053, 22669.797, 0.7, 253.782, 5.59, 34.3, 39.9, "", 
  5.54, 78.49, 0.851}, {"HRV", "Europe", "Croatia", "2020-08-17", 6656., 85., 
  143.857, 166., 0., 1.143, 1621.331, 20.705, 35.042, 40.436, 0., 0.278, 1.6, 
  "", "", 126., 30.692, "", "", "", "", 990., 138647., 33.773, 0.241, 1324., 
  0.323, 0.109, 9.2, "people tested", "", "", "", "", "", "", "", "", "", 
  35.19, 4.105268*^6, 73.726, 44., 19.724, 13.053, 22669.797, 0.7, 253.782, 
  5.59, 34.3, 39.9, "", 5.54, 78.49, 0.851}, {"HRV", "Europe", "Croatia", 
  "2020-08-18", 6855., 199., 159.286, 166., 0., 0.857, 1669.806, 48.474, 
  38.8, 40.436, 0., 0.209, 1.61, "", "", 120., 29.231, "", "", "", "", 1824., 
  140471., 34.217, 0.444, 1398., 0.341, 0.114, 8.8, "people tested", "", "", 
  "", "", "", "", "", "", "", 35.19, 4.105268*^6, 73.726, 44., 19.724, 
  13.053, 22669.797, 0.7, 253.782, 5.59, 34.3, 39.9, "", 5.54, 78.49, 0.851}, 
 {"HRV", "Europe", "Croatia", "2020-08-19", 7074., 219., 172., 168., 2., 
  1.143, 1723.152, 53.346, 41.897, 40.923, 0.487, 0.278, 1.56, "", "", 122., 
  29.718, "", "", "", "", 1653., 142124., 34.62, 0.403, 1405., 0.342, 0.122, 
  8.2, "people tested", "", "", "", "", "", "", "", "", "", 35.19, 
  4.105268*^6, 73.726, 44., 19.724, 13.053, 22669.797, 0.7, 253.782, 5.59, 
  34.3, 39.9, "", 5.54, 78.49, 0.851}, {"HRV", "Europe", "Croatia", 
  "2020-08-20", 7329., 255., 182.714, 168., 0., 1., 1785.267, 62.115, 44.507, 
  40.923, 0., 0.244, 1.54, "", "", 127., 30.936, "", "", "", "", 2397., 
  144521., 35.204, 0.584, 1575., 0.384, 0.116, 8.6, "people tested", "", "", 
  "", "", "", "", "", "", "", 35.19, 4.105268*^6, 73.726, 44., 19.724, 
  13.053, 22669.797, 0.7, 253.782, 5.59, 34.3, 39.9, "", 5.54, 78.49, 0.851}, 
 {"HRV", "Europe", "Croatia", "2020-08-21", 7594., 265., 190.857, 169., 1., 
  0.857, 1849.818, 64.551, 46.491, 41.167, 0.244, 0.209, 1.52, "", "", 135., 
  32.885, "", "", "", "", 1647., 146168., 35.605, 0.401, 1632., 0.398, 0.117, 
  8.6, "people tested", "", "", "", "", "", "", "", "", "", 35.19, 
  4.105268*^6, 73.726, 44., 19.724, 13.053, 22669.797, 0.7, 253.782, 5.59, 
  34.3, 39.9, "", 5.54, 78.49, 0.851}, {"HRV", "Europe", "Croatia", 
  "2020-08-22", 7900., 306., 211.429, 170., 1., 0.714, 1924.357, 74.538, 
  51.502, 41.41, 0.244, 0.174, 1.5, "", "", 143., 34.833, "", "", "", "", 
  2574., 148742., 36.232, 0.627, 1780., 0.434, 0.119, 8.4, "people tested", 
  "", "", "", "", "", "", "", "", "", 35.19, 4.105268*^6, 73.726, 44., 
  19.724, 13.053, 22669.797, 0.7, 253.782, 5.59, 34.3, 39.9, "", 5.54, 78.49, 
  0.851}, {"HRV", "Europe", "Croatia", "2020-08-23", 8175., 275., 229.143, 
  171., 1., 0.714, 1991.344, 66.987, 55.817, 41.654, 0.244, 0.174, 1.47, "", 
  "", 155., 37.756, "", "", 2.443, 0.595, 1718., 150460., 36.65, 0.418, 
  1829., 0.446, 0.125, 8., "people tested", "", "", "", "", "", "", "", "", 
  "", 35.19, 4.105268*^6, 73.726, 44., 19.724, 13.053, 22669.797, 0.7, 
  253.782, 5.59, 34.3, 39.9, "", 5.54, 78.49, 0.851}, 
 {"HRV", "Europe", "Croatia", "2020-08-24", 8311., 136., 236.429, 173., 2., 
  1., 2024.472, 33.128, 57.592, 42.141, 0.487, 0.244, 1.42, "", "", 163., 
  39.705, "", "", "", "", 2364., 152824., 37.226, 0.576, 2025., 0.493, 0.117, 
  8.6, "people tested", "", "", "", "", "", "", "", "", "", 35.19, 
  4.105268*^6, 73.726, 44., 19.724, 13.053, 22669.797, 0.7, 253.782, 5.59, 
  34.3, 39.9, "", 5.54, 78.49, 0.851}, {"HRV", "Europe", "Croatia", 
  "2020-08-25", 8530., 219., 239.286, 175., 2., 1.286, 2077.818, 53.346, 
  58.287, 42.628, 0.487, 0.313, 1.37, "", "", 167., 40.679, "", "", "", "", 
  1335., 154159., 37.552, 0.325, 1955., 0.476, 0.122, 8.2, "people tested", 
  "", "", "", "", "", "", "", "", "", 35.19, 4.105268*^6, 73.726, 44., 
  19.724, 13.053, 22669.797, 0.7, 253.782, 5.59, 34.3, 39.9, "", 5.54, 78.49, 
  0.851}, {"HRV", "Europe", "Croatia", "2020-08-26", 8888., 358., 259.143, 
  175., 0., 1., 2165.023, 87.205, 63.124, 42.628, 0., 0.244, 1.33, "", "", 
  174., 42.385, "", "", "", "", 3228., 157387., 38.338, 0.786, 2180., 0.531, 
  0.119, 8.4, "people tested", "", "", "", "", "", "", "", "", "", 35.19, 
  4.105268*^6, 73.726, 44., 19.724, 13.053, 22669.797, 0.7, 253.782, 5.59, 
  34.3, 39.9, "", 5.54, 78.49, 0.851}, {"HRV", "Europe", "Croatia", 
  "2020-08-27", 9192., 304., 266.143, 177., 2., 1.286, 2239.074, 74.051, 
  64.83, 43.115, 0.487, 0.313, 1.27, "", "", 194., 47.256, "", "", "", "", 
  2849., 160236., 39.032, 0.694, 2245., 0.547, 0.119, 8.4, "people tested", 
  "", "", "", "", "", "", "", "", "", 35.19, 4.105268*^6, 73.726, 44., 
  19.724, 13.053, 22669.797, 0.7, 253.782, 5.59, 34.3, 39.9, "", 5.54, 78.49, 
  0.851}, {"HRV", "Europe", "Croatia", "2020-08-28", 9549., 357., 279.286, 
  180., 3., 1.571, 2326.036, 86.961, 68.031, 43.846, 0.731, 0.383, 1.23, "", 
  "", 212., 51.641, "", "", "", "", 2065., 162301., 39.535, 0.503, 2305., 
  0.561, 0.121, 8.3, "people tested", "", "", "", "", "", "", "", "", "", 
  35.19, 4.105268*^6, 73.726, 44., 19.724, 13.053, 22669.797, 0.7, 253.782, 
  5.59, 34.3, 39.9, "", 5.54, 78.49, 0.851}, {"HRV", "Europe", "Croatia", 
  "2020-08-29", 9861., 312., 280.143, 183., 3., 1.857, 2402.036, 76., 68.24, 
  44.577, 0.731, 0.452, 1.19, "", "", 211., 51.397, "", "", "", "", 3415., 
  165716., 40.367, 0.832, 2425., 0.591, 0.116, 8.7, "people tested", "", "", 
  "", "", "", "", "", "", "", 35.19, 4.105268*^6, 73.726, 44., 19.724, 
  13.053, 22669.797, 0.7, 253.782, 5.59, 34.3, 39.9, "", 5.54, 78.49, 0.851}, 
 {"HRV", "Europe", "Croatia", "2020-08-30", 10123., 262., 278.286, 184., 1., 
  1.857, 2465.856, 63.82, 67.787, 44.82, 0.244, 0.452, 1.16, "", "", 229., 
  55.782, "", "", 4.711, 1.148, 922., 166638., 40.591, 0.225, 2311., 0.563, 
  0.12, 8.3, "people tested", "", "", "", "", "", "", "", "", "", 35.19, 
  4.105268*^6, 73.726, 44., 19.724, 13.053, 22669.797, 0.7, 253.782, 5.59, 
  34.3, 39.9, "", 5.54, 78.49, 0.851}, {"HRV", "Europe", "Croatia", 
  "2020-08-31", 10269., 146., 279.714, 186., 2., 1.857, 2501.42, 35.564, 
  68.135, 45.308, 0.487, 0.452, 1.13, "", "", 251., 61.141, "", "", "", "", 
  1591., 168229., 40.979, 0.388, 2201., 0.536, 0.127, 7.9, "people tested", 
  "", "", "", "", "", "", "", "", "", 35.19, 4.105268*^6, 73.726, 44., 
  19.724, 13.053, 22669.797, 0.7, 253.782, 5.59, 34.3, 39.9, "", 5.54, 78.49, 
  0.851}, {"HRV", "Europe", "Croatia", "2020-09-01", 10414., 145., 269.143, 
  187., 1., 1.714, 2536.741, 35.32, 65.56, 45.551, 0.244, 0.418, 1.08, "", 
  "", 258., 62.846, "", "", "", "", 2995., 171224., 41.708, 0.73, 2438., 
  0.594, 0.11, 9.1, "people tested", "", "", "", "", "", "", "", "", "", 
  35.19, 4.105268*^6, 73.726, 44., 19.724, 13.053, 22669.797, 0.7, 253.782, 
  5.59, 34.3, 39.9, "", 5.54, 78.49, 0.851}, {"HRV", "Europe", "Croatia", 
  "2020-09-02", 10725., 311., 262.429, 191., 4., 2.286, 2612.497, 75.756, 
  63.925, 46.526, 0.974, 0.557, 1.07, "", "", 258., 62.846, "", "", "", "", 
  4122., 175346., 42.712, 1.004, 2566., 0.625, 0.102, 9.8, "people tested", 
  "", "", "", "", "", "", "", "", "", 35.19, 4.105268*^6, 73.726, 44., 
  19.724, 13.053, 22669.797, 0.7, 253.782, 5.59, 34.3, 39.9, "", 5.54, 78.49, 
  0.851}, {"HRV", "Europe", "Croatia", "2020-09-03", 11094., 369., 271.714, 
  194., 3., 2.429, 2702.381, 89.885, 66.187, 47.256, 0.731, 0.592, 1.07, "", 
  "", 269., 65.526, "", "", "", "", 4492., 179838., 43.807, 1.094, 2800., 
  0.682, 0.097, 10.3, "people tested", "", "", "", "", "", "", "", "", "", 
  35.19, 4.105268*^6, 73.726, 44., 19.724, 13.053, 22669.797, 0.7, 253.782, 
  5.59, 34.3, 39.9, "", 5.54, 78.49, 0.851}, {"HRV", "Europe", "Croatia", 
  "2020-09-04", 11428., 334., 268.429, 195., 1., 2.143, 2783.74, 81.359, 
  65.386, 47.5, 0.244, 0.522, 1.05, "", "", 283., 68.936, "", "", "", "", 
  4074., 183912., 44.799, 0.992, 3087., 0.752, 0.087, 11.5, "people tested", 
  "", "", "", "", "", "", "", "", "", 35.19, 4.105268*^6, 73.726, 44., 
  19.724, 13.053, 22669.797, 0.7, 253.782, 5.59, 34.3, 39.9, "", 5.54, 78.49, 
  0.851}, {"HRV", "Europe", "Croatia", "2020-09-05", 11739., 311., 268.286, 
  197., 2., 2., 2859.497, 75.756, 65.352, 47.987, 0.487, 0.487, 1.03, "", "", 
  285., 69.423, "", "", "", "", 3939., 187851., 45.759, 0.959, 3162., 0.77, 
  0.085, 11.8, "people tested", "", "", "", "", "", "", "", "", "", 35.19, 
  4.105268*^6, 73.726, 44., 19.724, 13.053, 22669.797, 0.7, 253.782, 5.59, 
  34.3, 39.9, "", 5.54, 78.49, 0.851}, {"HRV", "Europe", "Croatia", 
  "2020-09-06", 11964., 225., 263., 198., 1., 2., 2914.304, 54.808, 64.064, 
  48.231, 0.244, 0.487, 1.01, "", "", 296., 72.102, "", "", 5.833, 1.421, 
  3509., 191360., 46.613, 0.855, 3532., 0.86, 0.074, 13.4, "people tested", 
  "", "", "", "", "", "", "", "", "", 35.19, 4.105268*^6, 73.726, 44., 
  19.724, 13.053, 22669.797, 0.7, 253.782, 5.59, 34.3, 39.9, "", 5.54, 78.49, 
  0.851}, {"HRV", "Europe", "Croatia", "2020-09-07", 12081., 117., 258.857, 
  201., 3., 2.143, 2942.804, 28.5, 63.055, 48.961, 0.731, 0.522, 1.01, "", 
  "", 307., 74.782, "", "", "", "", 1793., 193153., 47.05, 0.437, 3561., 
  0.867, 0.073, 13.8, "people tested", "", "", "", "", "", "", "", "", "", 
  28.7, 4.105268*^6, 73.726, 44., 19.724, 13.053, 22669.797, 0.7, 253.782, 
  5.59, 34.3, 39.9, "", 5.54, 78.49, 0.851}, {"HRV", "Europe", "Croatia", 
  "2020-09-08", 12285., 204., 267.286, 203., 2., 2.286, 2992.496, 49.692, 
  65.108, 49.449, 0.487, 0.557, 0.99, "", "", 303., 73.808, "", "", "", "", 
  3813., 196966., 47.979, 0.929, 3677., 0.896, 0.073, 13.8, "people tested", 
  "", "", "", "", "", "", "", "", "", 28.7, 4.105268*^6, 73.726, 44., 19.724, 
  13.053, 22669.797, 0.7, 253.782, 5.59, 34.3, 39.9, "", 5.54, 78.49, 0.851}, 
 {"HRV", "Europe", "Croatia", "2020-09-09", 12626., 341., 271.571, 206., 3., 
  2.143, 3075.56, 83.064, 66.152, 50.179, 0.731, 0.522, 0.95, "", "", 299., 
  72.833, "", "", "", "", 4172., 201138., 48.995, 1.016, 3685., 0.898, 0.074, 
  13.6, "people tested", "", "", "", "", "", "", "", "", "", 28.7, 
  4.105268*^6, 73.726, 44., 19.724, 13.053, 22669.797, 0.7, 253.782, 5.59, 
  34.3, 39.9, "", 5.54, 78.49, 0.851}, {"HRV", "Europe", "Croatia", 
  "2020-09-10", 12917., 291., 260.429, 208., 2., 2., 3146.445, 70.885, 
  63.438, 50.667, 0.487, 0.487, 0.89, "", "", 320., 77.949, "", "", "", "", 
  4118., 205256., 49.998, 1.003, 3631., 0.884, 0.072, 13.9, "people tested", 
  "", "", "", "", "", "", "", "", "", 28.7, 4.105268*^6, 73.726, 44., 19.724, 
  13.053, 22669.797, 0.7, 253.782, 5.59, 34.3, 39.9, "", 5.54, 78.49, 0.851}, 
 {"HRV", "Europe", "Croatia", "2020-09-11", 13107., 190., 239.857, 211., 3., 
  2.286, 3192.727, 46.282, 58.427, 51.397, 0.731, 0.557, 0.85, "", "", 327., 
  79.654, "", "", "", "", 5549., 210805., 51.35, 1.352, 3842., 0.936, 0.062, 
  16., "people tested", "", "", "", "", "", "", "", "", "", 28.7, 
  4.105268*^6, 73.726, 44., 19.724, 13.053, 22669.797, 0.7, 253.782, 5.59, 
  34.3, 39.9, "", 5.54, 78.49, 0.851}, {"HRV", "Europe", "Croatia", 
  "2020-09-12", 13368., 261., 232.714, 218., 7., 3., 3256.304, 63.577, 
  56.687, 53.103, 1.705, 0.731, 0.86, "", "", 313., 76.243, "", "", "", "", 
  5690., 216495., 52.736, 1.386, 4092., 0.997, 0.057, 17.6, "people tested", 
  "", "", "", "", "", "", "", "", "", 28.7, 4.105268*^6, 73.726, 44., 19.724, 
  13.053, 22669.797, 0.7, 253.782, 5.59, 34.3, 39.9, "", 5.54, 78.49, 0.851}, 
 {"HRV", "Europe", "Croatia", "2020-09-13", 13533., 165., 224.143, 224., 6., 
  3.714, 3296.496, 40.192, 54.599, 54.564, 1.462, 0.905, 0.87, "", "", 309., 
  75.269, "", "", 5.459, 1.33, 5339., 221834., 54.036, 1.301, 4353., 1.06, 
  0.051, 19.4, "people tested", "", "", "", "", "", "", "", "", "", 28.7, 
  4.105268*^6, 73.726, 44., 19.724, 13.053, 22669.797, 0.7, 253.782, 5.59, 
  34.3, 39.9, "", 5.54, 78.49, 0.851}, {"HRV", "Europe", "Croatia", 
  "2020-09-14", 13598., 65., 216.714, 227., 3., 3.714, 3312.329, 15.833, 
  52.789, 55.295, 0.731, 0.905, 0.89, "", "", 310., 75.513, "", "", "", "", 
  3180., 225014., 54.811, 0.775, 4552., 1.109, 0.048, 21., "people tested", 
  "", "", "", "", "", "", "", "", "", 28.7, 4.105268*^6, 73.726, 44., 19.724, 
  13.053, 22669.797, 0.7, 253.782, 5.59, 34.3, 39.9, "", 5.54, 78.49, 0.851}, 
 {"HRV", "Europe", "Croatia", "2020-09-15", 13749., 151., 209.143, 230., 3., 
  3.857, 3349.111, 36.782, 50.945, 56.026, 0.731, 0.94, 0.9, "", "", 299., 
  72.833, "", "", "", "", 5571., 230585., 56.168, 1.357, 4803., 1.17, 0.044, 
  23., "people tested", "", "", "", "", "", "", "", "", "", 28.7, 
  4.105268*^6, 73.726, 44., 19.724, 13.053, 22669.797, 0.7, 253.782, 5.59, 
  34.3, 39.9, "", 5.54, 78.49, 0.851}, {"HRV", "Europe", "Croatia", 
  "2020-09-16", 14029., 280., 200.429, 236., 6., 4.286, 3417.316, 68.205, 
  48.822, 57.487, 1.462, 1.044, 0.91, "", "", 293., 71.372, "", "", "", "", 
  6353., 236938., 57.716, 1.548, 5114., 1.246, 0.039, 25.5, "people tested", 
  "", "", "", "", "", "", "", "", "", 28.7, 4.105268*^6, 73.726, 44., 19.724, 
  13.053, 22669.797, 0.7, 253.782, 5.59, 34.3, 39.9, "", 5.54, 78.49, 0.851}, 
 {"HRV", "Europe", "Croatia", "2020-09-17", 14279., 250., 194.571, 238., 2., 
  4.286, 3478.214, 60.897, 47.396, 57.974, 0.487, 1.044, 0.89, "", "", 300., 
  73.077, "", "", "", "", 5948., 242886., 59.164, 1.449, 5376., 1.31, 0.036, 
  27.6, "people tested", "", "", "", "", "", "", "", "", "", 28.7, 
  4.105268*^6, 73.726, 44., 19.724, 13.053, 22669.797, 0.7, 253.782, 5.59, 
  34.3, 39.9, "", 5.54, 78.49, 0.851}, {"HRV", "Europe", "Croatia", 
  "2020-09-18", 14513., 234., 200.857, 244., 6., 4.714, 3535.214, 57., 
  48.927, 59.436, 1.462, 1.148, 0.89, "", "", 280., 68.205, "", "", "", "", 
  6137., 249023., 60.659, 1.495, 5460., 1.33, 0.037, 27.2, "people tested", 
  "", "", "", "", "", "", "", "", "", 28.7, 4.105268*^6, 73.726, 44., 19.724, 
  13.053, 22669.797, 0.7, 253.782, 5.59, 34.3, 39.9, "", 5.54, 78.49, 0.851}, 
 {"HRV", "Europe", "Croatia", "2020-09-19", 14725., 212., 193.857, 244., 0., 
  3.714, 3586.855, 51.641, 47.222, 59.436, 0., 0.905, 0.9, "", "", 288., 
  70.154, "", "", "", "", 5457., 254480., 61.989, 1.329, 5426., 1.322, 0.036, 
  28., "people tested", "", "", "", "", "", "", "", "", "", 28.7, 
  4.105268*^6, 73.726, 44., 19.724, 13.053, 22669.797, 0.7, 253.782, 5.59, 
  34.3, 39.9, "", 5.54, 78.49, 0.851}, {"HRV", "Europe", "Croatia", 
  "2020-09-20", 14922., 197., 198.429, 248., 4., 3.429, 3634.842, 47.987, 
  48.335, 60.41, 0.974, 0.835, 0.92, "", "", 281., 68.449, "", "", 4.263, 
  1.038, 4384., 258864., 63.057, 1.068, 5290., 1.289, 0.038, 26.7, 
  "people tested", "", "", "", "", "", "", "", "", "", 28.7, 4.105268*^6, 
  73.726, 44., 19.724, 13.053, 22669.797, 0.7, 253.782, 5.59, 34.3, 39.9, "", 
  5.54, 78.49, 0.851}, {"HRV", "Europe", "Croatia", "2020-09-21", 14992., 
  70., 199.143, 253., 5., 3.714, 3651.893, 17.051, 48.509, 61.628, 1.218, 
  0.905, 0.93, "", "", 297., 72.346, "", "", "", "", 3268., 262132., 63.853, 
  0.796, 5303., 1.292, 0.038, 26.6, "people tested", "", "", "", "", "", "", 
  "", "", "", 28.7, 4.105268*^6, 73.726, 44., 19.724, 13.053, 22669.797, 0.7, 
  253.782, 5.59, 34.3, 39.9, "", 5.54, 78.49, 0.851}, 
 {"HRV", "Europe", "Croatia", "2020-09-22", 15136., 144., 198.143, 255., 2., 
  3.571, 3686.97, 35.077, 48.266, 62.115, 0.487, 0.87, 0.92, "", "", 278., 
  67.718, "", "", "", "", 5165., 267297., 65.111, 1.258, 5245., 1.278, 0.038, 
  26.5, "people tested", "", "", "", "", "", "", "", "", "", 28.7, 
  4.105268*^6, 73.726, 44., 19.724, 13.053, 22669.797, 0.7, 253.782, 5.59, 
  34.3, 39.9, "", 5.54, 78.49, 0.851}, {"HRV", "Europe", "Croatia", 
  "2020-09-23", 15340., 204., 187.286, 257., 2., 3., 3736.662, 49.692, 
  45.621, 62.602, 0.487, 0.731, 0.91, "", "", 278., 67.718, "", "", "", "", 
  6387., 273684., 66.667, 1.556, 5249., 1.279, 0.036, 28., "people tested", 
  "", "", "", "", "", "", "", "", "", 28.7, 4.105268*^6, 73.726, 44., 19.724, 
  13.053, 22669.797, 0.7, 253.782, 5.59, 34.3, 39.9, "", 5.54, 78.49, 0.851}, 
 {"HRV", "Europe", "Croatia", "2020-09-24", 15572., 232., 184.714, 261., 4., 
  3.286, 3793.175, 56.513, 44.994, 63.577, 0.974, 0.8, 0.91, "", "", 266., 
  64.795, "", "", "", "", 5351., 279035., 67.97, 1.303, 5164., 1.258, 0.036, 
  28., "people tested", "", "", "", "", "", "", "", "", "", 28.7, 
  4.105268*^6, 73.726, 44., 19.724, 13.053, 22669.797, 0.7, 253.782, 5.59, 
  34.3, 39.9, "", 5.54, 78.49, 0.851}, {"HRV", "Europe", "Croatia", 
  "2020-09-25", 15795., 223., 183.143, 266., 5., 3.143, 3847.495, 54.32, 
  44.612, 64.795, 1.218, 0.766, 0.93, "", "", 273., 66.5, "", "", "", "", 
  5414., 284449., 69.289, 1.319, 5061., 1.233, 0.036, 27.6, "people tested", 
  "", "", "", "", "", "", "", "", "", 28.7, 4.105268*^6, 73.726, 44., 19.724, 
  13.053, 22669.797, 0.7, 253.782, 5.59, 34.3, 39.9, "", 5.54, 78.49, 0.851}, 
 {"HRV", "Europe", "Croatia", "2020-09-26", 16007., 212., 183.143, 269., 3., 
  3.571, 3899.136, 51.641, 44.612, 65.526, 0.731, 0.87, 0.96, "", "", 271., 
  66.013, "", "", "", "", 4575., 289024., 70.403, 1.114, 4935., 1.202, 0.037, 
  26.9, "people tested", "", "", "", "", "", "", "", "", "", 28.7, 
  4.105268*^6, 73.726, 44., 19.724, 13.053, 22669.797, 0.7, 253.782, 5.59, 
  34.3, 39.9, "", 5.54, 78.49, 0.851}, {"HRV", "Europe", "Croatia", 
  "2020-09-27", 16197., 190., 182.143, 272., 3., 3.429, 3945.418, 46.282, 
  44.368, 66.256, 0.731, 0.835, 0.98, "", "", 280., 68.205, "", "", 5.11, 
  1.245, 3945., 292969., 71.364, 0.961, 4872., 1.187, 0.037, 26.7, 
  "people tested", "", "", "", "", "", "", "", "", "", 28.7, 4.105268*^6, 
  73.726, 44., 19.724, 13.053, 22669.797, 0.7, 253.782, 5.59, 34.3, 39.9, "", 
  5.54, 78.49, 0.851}, {"HRV", "Europe", "Croatia", "2020-09-28", 16245., 
  48., 179., 272., 0., 2.714, 3957.111, 11.692, 43.603, 66.256, 0., 0.661, 
  1.01, "", "", 291., 70.885, "", "", "", "", 3029., 295998., 72.102, 0.738, 
  4838., 1.178, 0.037, 27., "people tested", "", "", "", "", "", "", "", "", 
  "", 28.7, 4.105268*^6, 73.726, 44., 19.724, 13.053, 22669.797, 0.7, 
  253.782, 5.59, 34.3, 39.9, "", 5.54, 78.49, 0.851}, 
 {"HRV", "Europe", "Croatia", "2020-09-29", 16380., 135., 177.714, 275., 3., 
  2.857, 3989.995, 32.885, 43.289, 66.987, 0.731, 0.696, 1.03, "", "", 274., 
  66.744, "", "", "", "", 4494., 300492., 73.197, 1.095, 4742., 1.155, 0.037, 
  26.7, "people tested", "", "", "", "", "", "", "", "", "", 28.7, 
  4.105268*^6, 73.726, 44., 19.724, 13.053, 22669.797, 0.7, 253.782, 5.59, 
  34.3, 39.9, "", 5.54, 78.49, 0.851}, {"HRV", "Europe", "Croatia", 
  "2020-09-30", 16593., 213., 179., 280., 5., 3.286, 4041.88, 51.885, 43.603, 
  68.205, 1.218, 0.8, 1.07, "", "", 288., 70.154, "", "", "", "", 6592., 
  307084., 74.802, 1.606, 4771., 1.162, 0.038, 26.7, "people tested", "", "", 
  "", "", "", "", "", "", "", 28.7, 4.105268*^6, 73.726, 44., 19.724, 13.053, 
  22669.797, 0.7, 253.782, 5.59, 34.3, 39.9, "", 5.54, 78.49, 0.851}, 
 {"HRV", "Europe", "Croatia", "2020-10-01", 16827., 234., 179.286, 284., 4., 
  3.286, 4098.88, 57., 43.672, 69.179, 0.974, 0.8, 1.12, "", "", 297., 
  72.346, "", "", "", "", 5322., 312406., 76.099, 1.296, 4767., 1.161, 0.038, 
  26.6, "people tested", "", "", "", "", "", "", "", "", "", 28.7, 
  4.105268*^6, 73.726, 44., 19.724, 13.053, 22669.797, 0.7, 253.782, 5.59, 
  34.3, 39.9, "", 5.54, 78.49, 0.851}, {"HRV", "Europe", "Croatia", 
  "2020-10-02", 17160., 333., 195., 291., 7., 3.571, 4179.995, 81.115, 47.5, 
  70.885, 1.705, 0.87, 1.2, "", "", 286., 69.667, "", "", "", "", 4793., 
  317199., 77.266, 1.168, 4679., 1.14, 0.042, 24., "people tested", "", "", 
  "", "", "", "", "", "", "", 28.7, 4.105268*^6, 73.726, 44., 19.724, 13.053, 
  22669.797, 0.7, 253.782, 5.59, 34.3, 39.9, "", 5.54, 78.49, 0.851}, 
 {"HRV", "Europe", "Croatia", "2020-10-03", 17401., 241., 199.143, 293., 2., 
  3.429, 4238.7, 58.705, 48.509, 71.372, 0.487, 0.835, 1.24, "", "", 289., 
  70.397, "", "", "", "", "", "", "", "", 4665., 1.136, 0.043, 23.4, 
  "people tested", "", "", "", "", "", "", "", "", "", 28.7, 4.105268*^6, 
  73.726, 44., 19.724, 13.053, 22669.797, 0.7, 253.782, 5.59, 34.3, 39.9, "", 
  5.54, 78.49, 0.851}, {"HRV", "Europe", "Croatia", "2020-10-04", 17659., 
  258., 208.857, 298., 5., 3.714, 4301.546, 62.846, 50.875, 72.59, 1.218, 
  0.905, 1.3, "", "", 296., 72.102, "", "", 5.783, 1.409, "", 326159., 
  79.449, "", 4741., 1.155, 0.044, 22.7, "people tested", "", "", "", "", "", 
  "", "", "", "", 28.7, 4.105268*^6, 73.726, 44., 19.724, 13.053, 22669.797, 
  0.7, 253.782, 5.59, 34.3, 39.9, "", 5.54, 78.49, 0.851}, 
 {"HRV", "Europe", "Croatia", "2020-10-05", 17797., 138., 221.714, 300., 2., 
  4., 4335.162, 33.615, 54.007, 73.077, 0.487, 0.974, 1.37, "", "", 326., 
  79.41, "", "", "", "", 2233., 328392., 79.993, 0.544, 4628., 1.127, 0.048, 
  20.9, "people tested", "", "", "", "", "", "", "", "", "", 28.7, 
  4.105268*^6, 73.726, 44., 19.724, 13.053, 22669.797, 0.7, 253.782, 5.59, 
  34.3, 39.9, "", 5.54, 78.49, 0.851}, {"HRV", "Europe", "Croatia", 
  "2020-10-06", 18084., 287., 243.429, 304., 4., 4.143, 4405.072, 69.91, 
  59.297, 74.051, 0.974, 1.009, 1.43, "", "", 334., 81.359, "", "", "", "", 
  4849., 333241., 81.174, 1.181, 4678., 1.14, 0.052, 19.2, "people tested", 
  "", "", "", "", "", "", "", "", "", 28.7, 4.105268*^6, 73.726, 44., 19.724, 
  13.053, 22669.797, 0.7, 253.782, 5.59, 34.3, 39.9, "", 5.54, 78.49, 0.851}, 
 {"HRV", "Europe", "Croatia", "2020-10-07", 18447., 363., 264.857, 309., 5., 
  4.143, 4493.495, 88.423, 64.516, 75.269, 1.218, 1.009, 1.46, "", "", 344., 
  83.795, "", "", "", "", 5353., 338594., 82.478, 1.304, 4501., 1.096, 0.059, 
  17., "people tested", "", "", "", "", "", "", "", "", "", 28.7, 
  4.105268*^6, 73.726, 44., 19.724, 13.053, 22669.797, 0.7, 253.782, 5.59, 
  34.3, 39.9, "", 5.54, 78.49, 0.851}, {"HRV", "Europe", "Croatia", 
  "2020-10-08", 18989., 542., 308.857, 310., 1., 3.714, 4625.52, 132.025, 
  75.234, 75.513, 0.244, 0.905, 1.51, "", "", 361., 87.936, "", "", "", "", 
  5939., 344533., 83.925, 1.447, 4590., 1.118, 0.067, 14.9, "people tested", 
  "", "", "", "", "", "", "", "", "", 28.7, 4.105268*^6, 73.726, 44., 19.724, 
  13.053, 22669.797, 0.7, 253.782, 5.59, 34.3, 39.9, "", 5.54, 78.49, 0.851}, 
 {"HRV", "Europe", "Croatia", "2020-10-09", 19446., 457., 326.571, 313., 3., 
  3.143, 4736.841, 111.32, 79.549, 76.243, 0.731, 0.766, 1.49, "", "", 385., 
  93.782, "", "", "", "", 4417., 348950., 85.001, 1.076, 4536., 1.105, 0.072, 
  13.9, "people tested", "", "", "", "", "", "", "", "", "", 28.7, 
  4.105268*^6, 73.726, 44., 19.724, 13.053, 22669.797, 0.7, 253.782, 5.59, 
  34.3, 39.9, "", 5.54, 78.49, 0.851}, {"HRV", "Europe", "Croatia", 
  "2020-10-10", 19932., 486., 361.571, 317., 4., 3.429, 4855.225, 118.384, 
  88.075, 77.218, 0.974, 0.835, 1.5, "", "", 382., 93.051, "", "", "", "", 
  4576., 353526., 86.115, 1.115, 4550., 1.108, 0.079, 12.6, "people tested", 
  "", "", "", "", "", "", "", "", "", 28.7, 4.105268*^6, 73.726, 44., 19.724, 
  13.053, 22669.797, 0.7, 253.782, 5.59, 34.3, 39.9, "", 5.54, 78.49, 0.851}, 
 {"HRV", "Europe", "Croatia", "2020-10-11", 20440., 508., 397.286, 324., 7., 
  3.714, 4978.968, 123.743, 96.775, 78.923, 1.705, 0.905, 1.52, "", "", 384., 
  93.538, "", "", 8.45, 2.058, 4989., 358515., 87.33, 1.215, 4622., 1.126, 
  0.086, 11.6, "people tested", "", "", "", "", "", "", "", "", "", 28.7, 
  4.105268*^6, 73.726, 44., 19.724, 13.053, 22669.797, 0.7, 253.782, 5.59, 
  34.3, 39.9, "", 5.54, 78.49, 0.851}, {"HRV", "Europe", "Croatia", 
  "2020-10-12", 20621., 181., 403.429, 327., 3., 3.857, 5023.058, 44.09, 
  98.271, 79.654, 0.731, 0.94, 1.53, "", "", 404., 98.41, "", "", "", "", 
  2461., 360976., 87.93, 0.599, 4655., 1.134, 0.087, 11.5, "people tested", 
  "", "", "", "", "", "", "", "", "", 28.7, 4.105268*^6, 73.726, 44., 19.724, 
  13.053, 22669.797, 0.7, 253.782, 5.59, 34.3, 39.9, "", 5.54, 78.49, 0.851}, 
 {"HRV", "Europe", "Croatia", "2020-10-13", 20993., 372., 415.571, 330., 3., 
  3.714, 5113.673, 90.615, 101.229, 80.385, 0.731, 0.905, 1.57, "", "", 424., 
  103.282, "", "", "", "", 5259., 366235., 89.211, 1.281, 4713., 1.148, 
  0.088, 11.3, "people tested", "", "", "", "", "", "", "", "", "", 28.7, 
  4.105268*^6, 73.726, 44., 19.724, 13.053, 22669.797, 0.7, 253.782, 5.59, 
  34.3, 39.9, "", 5.54, 78.49, 0.851}, {"HRV", "Europe", "Croatia", 
  "2020-10-14", 21741., 748., 470.571, 334., 4., 3.571, 5295.878, 182.205, 
  114.626, 81.359, 0.974, 0.87, 1.65, "", "", 441., 107.423, "", "", "", "", 
  6448., 372683., 90.782, 1.571, 4870., 1.186, 0.097, 10.3, "people tested", 
  "", "", "", "", "", "", "", "", "", 28.7, 4.105268*^6, 73.726, 44., 19.724, 
  13.053, 22669.797, 0.7, 253.782, 5.59, 34.3, 39.9, "", 5.54, 78.49, 0.851}, 
 {"HRV", "Europe", "Croatia", "2020-10-15", 22534., 793., 506.429, 344., 10., 
  4.857, 5489.045, 193.166, 123.361, 83.795, 2.436, 1.183, 1.69, "", "", 
  439., 106.936, "", "", "", "", 6696., 379379., 92.413, 1.631, 4978., 1.213, 
  0.102, 9.8, "people tested", "", "", "", "", "", "", "", "", "", 28.7, 
  4.105268*^6, 73.726, 44., 19.724, 13.053, 22669.797, 0.7, 253.782, 5.59, 
  34.3, 39.9, "", 5.54, 78.49, 0.851}, {"HRV", "Europe", "Croatia", 
  "2020-10-16", 23665., 1131., 602.714, 345., 1., 4.571, 5764.544, 275.5, 
  146.815, 84.038, 0.244, 1.114, 1.73, "", "", 505., 123.013, "", "", "", "", 
  5693., 385072., 93.799, 1.387, 5160., 1.257, 0.117, 8.6, "people tested", 
  "", "", "", "", "", "", "", "", "", 28.7, 4.105268*^6, 73.726, 44., 19.724, 
  13.053, 22669.797, 0.7, 253.782, 5.59, 34.3, 39.9, "", 5.54, 78.49, 0.851}, 
 {"HRV", "Europe", "Croatia", "2020-10-17", 24761., 1096., 689.857, 355., 
  10., 5.429, 6031.519, 266.974, 168.042, 86.474, 2.436, 1.322, 1.71, "", "", 
  530., 129.102, "", "", "", "", 6980., 392052., 95.5, 1.7, 5504., 1.341, 
  0.125, 8., "people tested", "", "", "", "", "", "", "", "", "", 28.7, 
  4.105268*^6, 73.726, 44., 19.724, 13.053, 22669.797, 0.7, 253.782, 5.59, 
  34.3, 39.9, "", 5.54, 78.49, 0.851}, {"HRV", "Europe", "Croatia", 
  "2020-10-18", 25580., 819., 734.286, 363., 8., 5.571, 6231.018, 199.5, 
  178.864, 88.423, 1.949, 1.357, 1.65, "", "", 548., 133.487, "", "", 13.037, 
  3.176, 4948., 397000., 96.705, 1.205, 5498., 1.339, 0.134, 7.5, 
  "people tested", "", "", "", "", "", "", "", "", "", 28.7, 4.105268*^6, 
  73.726, 44., 19.724, 13.053, 22669.797, 0.7, 253.782, 5.59, 34.3, 39.9, "", 
  5.54, 78.49, 0.851}, {"HRV", "Europe", "Croatia", "2020-10-19", 25973., 
  393., 764.571, 374., 11., 6.714, 6326.749, 95.731, 186.242, 91.102, 2.679, 
  1.636, 1.65, "", "", 571., 139.09, "", "", "", "", 3636., 400636., 97.591, 
  0.886, 5666., 1.38, 0.135, 7.4, "people tested", "", "", "", "", "", "", 
  "", "", "", 28.7, 4.105268*^6, 73.726, 44., 19.724, 13.053, 22669.797, 0.7, 
  253.782, 5.59, 34.3, 39.9, "", 5.54, 78.49, 0.851}, 
 {"HRV", "Europe", "Croatia", "2020-10-20", 26863., 890., 838.571, 382., 8., 
  7.429, 6543.544, 216.795, 204.267, 93.051, 1.949, 1.81, 1.69, "", "", 574., 
  139.82, "", "", "", "", 5883., 406519., 99.024, 1.433, 5755., 1.402, 0.146, 
  6.9, "people tested", "", "", "", "", "", "", "", "", "", 28.7, 
  4.105268*^6, 73.726, 44., 19.724, 13.053, 22669.797, 0.7, 253.782, 5.59, 
  34.3, 39.9, "", 5.54, 78.49, 0.851}, {"HRV", "Europe", "Croatia", 
  "2020-10-21", 28287., 1424., 935.143, 393., 11., 8.429, 6890.415, 346.871, 
  227.791, 95.731, 2.679, 2.053, 1.72, "", "", 622., 151.513, "", "", "", "", 
  8255., 414774., 101.035, 2.011, 6013., 1.465, 0.156, 6.4, "people tested", 
  "", "", "", "", "", "", "", "", "", 28.7, 4.105268*^6, 73.726, 44., 19.724, 
  13.053, 22669.797, 0.7, 253.782, 5.59, 34.3, 39.9, "", 5.54, 78.49, 0.851}, 
 {"HRV", "Europe", "Croatia", "2020-10-22", 29850., 1563., 1045.143, 406., 
  13., 8.857, 7271.145, 380.73, 254.586, 98.897, 3.167, 2.158, 1.73, "", "", 
  661., 161.013, "", "", "", "", 6874., 421648., 102.709, 1.674, 6038., 
  1.471, 0.173, 5.8, "people tested", "", "", "", "", "", "", "", "", "", 
  28.7, 4.105268*^6, 73.726, 44., 19.724, 13.053, 22669.797, 0.7, 253.782, 
  5.59, 34.3, 39.9, "", 5.54, 78.49, 0.851}, {"HRV", "Europe", "Croatia", 
  "2020-10-23", 31717., 1867., 1150.286, 413., 7., 9.714, 7725.927, 454.782, 
  280.197, 100.602, 1.705, 2.366, 1.75, "", "", 716., 174.41, "", "", "", "", 
  7313., 428961., 104.49, 1.781, 6270., 1.527, 0.183, 5.5, "people tested", 
  "", "", "", "", "", "", "", "", "", 28.7, 4.105268*^6, 73.726, 44., 19.724, 
  13.053, 22669.797, 0.7, 253.782, 5.59, 34.3, 39.9, "", 5.54, 78.49, 0.851}, 
 {"HRV", "Europe", "Croatia", "2020-10-24", 33959., 2242., 1314., 429., 16., 
  10.571, 8272.054, 546.128, 320.077, 104.5, 3.897, 2.575, 1.75, "", "", 
  731., 178.064, "", "", "", "", 8087., 437048., 106.46, 1.97, 6428., 1.566, 
  0.204, 4.9, "people tested", "", "", "", "", "", "", "", "", "", 28.7, 
  4.105268*^6, 73.726, 44., 19.724, 13.053, 22669.797, 0.7, 253.782, 5.59, 
  34.3, 39.9, "", 5.54, 78.49, 0.851}, {"HRV", "Europe", "Croatia", 
  "2020-10-25", 36380., 2421., 1542.857, 437., 8., 10.571, 8861.784, 589.73, 
  375.824, 106.449, 1.949, 2.575, 1.71, "", "", 825., 200.961, "", "", 
  20.466, 4.985, 8520., 445568., 108.536, 2.075, 6938., 1.69, 0.222, 4.5, 
  "people tested", "", "", "", "", "", "", "", "", "", 28.7, 4.105268*^6, 
  73.726, 44., 19.724, 13.053, 22669.797, 0.7, 253.782, 5.59, 34.3, 39.9, "", 
  5.54, 78.49, 0.851}, {"HRV", "Europe", "Croatia", "2020-10-26", 37208., 
  828., 1605., 452., 15., 11.143, 9063.476, 201.692, 390.961, 110.102, 3.654, 
  2.714, 1.6, "", "", 864., 210.461, "", "", "", "", 3973., 449541., 109.503, 
  0.968, 6986., 1.702, 0.23, 4.4, "people tested", "", "", "", "", "", "", 
  "", "", "", 31.48, 4.105268*^6, 73.726, 44., 19.724, 13.053, 22669.797, 
  0.7, 253.782, 5.59, 34.3, 39.9, "", 5.54, 78.49, 0.851}, 
 {"HRV", "Europe", "Croatia", "2020-10-27", 38621., 1413., 1679.714, 470., 
  18., 12.571, 9407.668, 344.192, 409.161, 114.487, 4.385, 3.062, 1.54, "", 
  "", 897., 218.5, "", "", "", "", 8185., 457726., 111.497, 1.994, 7315., 
  1.782, 0.23, 4.4, "people tested", "", "", "", "", "", "", "", "", "", 
  31.48, 4.105268*^6, 73.726, 44., 19.724, 13.053, 22669.797, 0.7, 253.782, 
  5.59, 34.3, 39.9, "", 5.54, 78.49, 0.851}, {"HRV", "Europe", "Croatia", 
  "2020-10-28", 40999., 2378., 1816., 493., 23., 14.286, 9986.924, 579.256, 
  442.358, 120.09, 5.603, 3.48, 1.5, "", "", 932., 227.025, "", "", "", "", 
  8589., 466315., 113.589, 2.092, 7363., 1.794, 0.247, 4.1, "people tested", 
  "", "", "", "", "", "", "", "", "", 31.48, 4.105268*^6, 73.726, 44., 
  19.724, 13.053, 22669.797, 0.7, 253.782, 5.59, 34.3, 39.9, "", 5.54, 78.49, 
  0.851}, {"HRV", "Europe", "Croatia", "2020-10-29", 43775., 2776., 1989.286, 
  511., 18., 15., 10663.128, 676.204, 484.569, 124.474, 4.385, 3.654, 1.46, 
  "", "", 985., 239.936, "", "", "", "", 9679., 475994., 115.947, 2.358, 
  7764., 1.891, 0.256, 3.9, "people tested", "", "", "", "", "", "", "", "", 
  "", 31.48, 4.105268*^6, 73.726, 44., 19.724, 13.053, 22669.797, 0.7, 
  253.782, 5.59, 34.3, 39.9, "", 5.54, 78.49, 0.851}, 
 {"HRV", "Europe", "Croatia", "2020-10-30", 46547., 2772., 2118.571, 531., 
  20., 16.857, 11338.358, 675.23, 516.062, 129.346, 4.872, 4.106, 1.4, "", 
  "", 1027., 250.166, "", "", "", "", 9287., 485281., 118.209, 2.262, 8046., 
  1.96, 0.263, 3.8, "people tested", "", "", "", "", "", "", "", "", "", 
  31.48, 4.105268*^6, 73.726, 44., 19.724, 13.053, 22669.797, 0.7, 253.782, 
  5.59, 34.3, 39.9, "", 5.54, 78.49, 0.851}, {"HRV", "Europe", "Croatia", 
  "2020-10-31", 49316., 2769., 2193.857, 546., 15., 16.714, 12012.858, 
  674.499, 534.4, 133., 3.654, 4.071, 1.35, "", "", 1049., 255.525, "", "", 
  "", "", 8741., 494022., 120.339, 2.129, 8139., 1.983, 0.27, 3.7, 
  "people tested", "", "", "", "", "", "", "", "", "", 31.48, 4.105268*^6, 
  73.726, 44., 19.724, 13.053, 22669.797, 0.7, 253.782, 5.59, 34.3, 39.9, "", 
  5.54, 78.49, 0.851}, {"HRV", "Europe", "Croatia", "2020-11-01", 51495., 
  2179., 2159.286, 562., 16., 17.857, 12543.639, 530.781, 525.979, 136.897, 
  3.897, 4.35, 1.29, "", "", 1097., 267.218, "", "", 27.022, 6.582, 8026., 
  502048., 122.294, 1.955, 8069., 1.966, 0.268, 3.7, "people tested", "", "", 
  "", "", "", "", "", "", "", 31.48, 4.105268*^6, 73.726, 44., 19.724, 
  13.053, 22669.797, 0.7, 253.782, 5.59, 34.3, 39.9, "", 5.54, 78.49, 0.851}, 
 {"HRV", "Europe", "Croatia", "2020-11-02", 52660., 1165., 2207.429, 594., 
  32., 20.286, 12827.421, 283.782, 537.706, 144.692, 7.795, 4.941, 1.25, "", 
  "", 1127., 274.525, "", "", "", "", 5115., 507163., 123.54, 1.246, 8232., 
  2.005, 0.268, 3.7, "people tested", "", "", "", "", "", "", "", "", "", 
  31.48, 4.105268*^6, 73.726, 44., 19.724, 13.053, 22669.797, 0.7, 253.782, 
  5.59, 34.3, 39.9, "", 5.54, 78.49, 0.851}, {"HRV", "Europe", "Croatia", 
  "2020-11-03", 54087., 1427., 2209.429, 628., 34., 22.571, 13175.023, 
  347.602, 538.194, 152.974, 8.282, 5.498, 1.2, "", "", 1192., 290.359, "", 
  "", "", "", 7013., 514176., 125.248, 1.708, 8064., 1.964, 0.274, 3.6, 
  "people tested", "", "", "", "", "", "", "", "", "", 31.48, 4.105268*^6, 
  73.726, 44., 19.724, 13.053, 22669.797, 0.7, 253.782, 5.59, 34.3, 39.9, "", 
  5.54, 78.49, 0.851}, {"HRV", "Europe", "Croatia", "2020-11-04", 56567., 
  2480., 2224., 654., 26., 23., 13779.125, 604.102, 541.743, 159.308, 6.333, 
  5.603, 1.17, "", "", 1221., 297.423, "", "", "", "", 9206., 523382., 
  127.49, 2.242, 8152., 1.986, 0.273, 3.7, "people tested", "", "", "", "", 
  "", "", "", "", "", 31.48, 4.105268*^6, 73.726, 44., 19.724, 13.053, 
  22669.797, 0.7, 253.782, 5.59, 34.3, 39.9, "", 5.54, 78.49, 0.851}, 
 {"HRV", "Europe", "Croatia", "2020-11-05", 59415., 2848., 2234.286, 683., 
  29., 24.571, 14472.868, 693.743, 544.248, 166.372, 7.064, 5.985, 1.16, "", 
  "", 1278., 311.307, "", "", "", "", 8906., 532288., 129.66, 2.169, 8042., 
  1.959, 0.278, 3.6, "people tested", "", "", "", "", "", "", "", "", "", 
  31.48, 4.105268*^6, 73.726, 44., 19.724, 13.053, 22669.797, 0.7, 253.782, 
  5.59, 34.3, 39.9, "", 5.54, 78.49, 0.851}, {"HRV", "Europe", "Croatia", 
  "2020-11-06", 62305., 2890., 2251.143, 717., 34., 26.571, 15176.841, 
  703.974, 548.355, 174.654, 8.282, 6.473, 1.15, "", "", 1307., 318.371, "", 
  "", "", "", 9317., 541605., 131.929, 2.27, 8046., 1.96, 0.28, 3.6, 
  "people tested", "", "", "", "", "", "", "", "", "", 31.48, 4.105268*^6, 
  73.726, 44., 19.724, 13.053, 22669.797, 0.7, 253.782, 5.59, 34.3, 39.9, "", 
  5.54, 78.49, 0.851}, {"HRV", "Europe", "Croatia", "2020-11-07", 64704., 
  2399., 2198.286, 752., 35., 29.429, 15761.212, 584.371, 535.479, 183.179, 
  8.526, 7.168, 1.14, "", "", 1330., 323.974, "", "", "", "", 8624., 550229., 
  134.03, 2.101, 8030., 1.956, 0.274, 3.7, "people tested", "", "", "", "", 
  "", "", "", "", "", 31.48, 4.105268*^6, 73.726, 44., 19.724, 13.053, 
  22669.797, 0.7, 253.782, 5.59, 34.3, 39.9, "", 5.54, 78.49, 0.851}, 
 {"HRV", "Europe", "Croatia", "2020-11-08", 67247., 2543., 2250.286, 794., 
  42., 33.143, 16380.66, 619.448, 548.146, 193.41, 10.231, 8.073, 1.15, "", 
  "", 1396., 340.051, "", "", 32.406, 7.894, 8787., 559016., 136.17, 2.14, 
  8138., 1.982, 0.277, 3.6, "people tested", "", "", "", "", "", "", "", "", 
  "", 31.48, 4.105268*^6, 73.726, 44., 19.724, 13.053, 22669.797, 0.7, 
  253.782, 5.59, 34.3, 39.9, "", 5.54, 78.49, 0.851}, 
 {"HRV", "Europe", "Croatia", "2020-11-09", 68776., 1529., 2302.286, 832., 
  38., 34., 16753.108, 372.448, 560.813, 202.666, 9.256, 8.282, 1.14, "", "", 
  1451., 353.448, "", "", "", "", 5670., 564686., 137.552, 1.381, 8218., 
  2.002, 0.28, 3.6, "people tested", "", "", "", "", "", "", "", "", "", 
  31.48, 4.105268*^6, 73.726, 44., 19.724, 13.053, 22669.797, 0.7, 253.782, 
  5.59, 34.3, 39.9, "", 5.54, 78.49, 0.851}, {"HRV", "Europe", "Croatia", 
  "2020-11-10", 70243., 1467., 2308., 865., 33., 33.857, 17110.454, 357.346, 
  562.204, 210.705, 8.038, 8.247, 1.11, "", "", 1513., 368.551, "", "", "", 
  "", 7803., 572489., 139.452, 1.901, 8330., 2.029, 0.277, 3.6, 
  "people tested", "", "", "", "", "", "", "", "", "", 31.48, 4.105268*^6, 
  73.726, 44., 19.724, 13.053, 22669.797, 0.7, 253.782, 5.59, 34.3, 39.9, "", 
  5.54, 78.49, 0.851}, {"HRV", "Europe", "Croatia", "2020-11-11", 72840., 
  2597., 2324.714, 893., 28., 34.143, 17743.056, 632.602, 566.276, 217.525, 
  6.821, 8.317, 1.09, "", "", 1545., 376.346, "", "", "", "", 9681., 582170., 
  141.81, 2.358, 8398., 2.046, 0.277, 3.6, "people tested", "", "", "", "", 
  "", "", "", "", "", 31.48, 4.105268*^6, 73.726, 44., 19.724, 13.053, 
  22669.797, 0.7, 253.782, 5.59, 34.3, 39.9, "", 5.54, 78.49, 0.851}, 
 {"HRV", "Europe", "Croatia", "2020-11-12", 75922., 3082., 2358.143, 925., 
  32., 34.571, 18493.799, 750.743, 574.419, 225.32, 7.795, 8.421, 1.1, "", 
  "", 1598., 389.256, "", "", "", "", 10156., 592326., 144.284, 2.474, 8577., 
  2.089, 0.275, 3.6, "people tested", "", "", "", "", "", "", "", "", "", 
  31.48, 4.105268*^6, 73.726, 44., 19.724, 13.053, 22669.797, 0.7, 253.782, 
  5.59, 34.3, 39.9, "", 5.54, 78.49, 0.851}, {"HRV", "Europe", "Croatia", 
  "2020-11-13", 78978., 3056., 2381.857, 968., 43., 35.857, 19238.208, 
  744.409, 580.195, 235.795, 10.474, 8.734, 1.1, "", "", 1620., 394.615, "", 
  "", "", "", 9417., 601743., 146.578, 2.294, 8591., 2.093, 0.277, 3.6, 
  "people tested", "", "", "", "", "", "", "", "", "", 31.48, 4.105268*^6, 
  73.726, 44., 19.724, 13.053, 22669.797, 0.7, 253.782, 5.59, 34.3, 39.9, "", 
  5.54, 78.49, 0.851}, {"HRV", "Europe", "Croatia", "2020-11-14", 81844., 
  2866., 2448.571, 1006., 38., 36.286, 19936.335, 698.127, 596.446, 245.051, 
  9.256, 8.839, 1.1, "", "", 1655., 403.141, "", "", "", "", 9614., 611357., 
  148.92, 2.342, 8733., 2.127, 0.28, 3.6, "people tested", "", "", "", "", 
  "", "", "", "", "", 31.48, 4.105268*^6, 73.726, 44., 19.724, 13.053, 
  22669.797, 0.7, 253.782, 5.59, 34.3, 39.9, "", 5.54, 78.49, 0.851}, 
 {"HRV", "Europe", "Croatia", "2020-11-15", 84206., 2362., 2422.714, 1049., 
  43., 36.429, 20511.694, 575.358, 590.148, 255.525, 10.474, 8.874, 1.11, "", 
  "", 1710., 416.538, "", "", 37.765, 9.199, 8175., 619532., 150.911, 1.991, 
  8645., 2.106, 0.28, 3.6, "people tested", "", "", "", "", "", "", "", "", 
  "", 31.48, 4.105268*^6, 73.726, 44., 19.724, 13.053, 22669.797, 0.7, 
  253.782, 5.59, 34.3, 39.9, "", 5.54, 78.49, 0.851}, 
 {"HRV", "Europe", "Croatia", "2020-11-16", 85519., 1313., 2391.857, 1082., 
  33., 35.714, 20831.527, 319.833, 582.631, 263.564, 8.038, 8.7, 1.11, "", 
  "", 1816., 442.358, "", "", "", "", 4861., 624393., 152.096, 1.184, 8530., 
  2.078, 0.28, 3.6, "people tested", "", "", "", "", "", "", "", "", "", 
  31.48, 4.105268*^6, 73.726, 44., 19.724, 13.053, 22669.797, 0.7, 253.782, 
  5.59, 34.3, 39.9, "", 5.54, 78.49, 0.851}, {"HRV", "Europe", "Croatia", 
  "2020-11-17", 87464., 1945., 2460.143, 1113., 31., 35.429, 21305.308, 
  473.781, 599.265, 271.115, 7.551, 8.63, 1.12, "", "", 1827., 445.038, "", 
  "", "", "", 7262., 631655., 153.864, 1.769, 8452., 2.059, 0.291, 3.4, 
  "people tested", "", "", "", "", "", "", "", "", "", 31.48, 4.105268*^6, 
  73.726, 44., 19.724, 13.053, 22669.797, 0.7, 253.782, 5.59, 34.3, 39.9, "", 
  5.54, 78.49, 0.851}, {"HRV", "Europe", "Croatia", "2020-11-18", 90715., 
  3251., 2553.571, 1151., 38., 36.857, 22097.218, 791.909, 622.023, 280.371, 
  9.256, 8.978, 1.12, "", "", 1878., 457.461, "", "", "", "", 9126., 640781., 
  156.087, 2.223, 8373., 2.04, 0.305, 3.3, "people tested", "", "", "", "", 
  "", "", "", "", "", 31.48, 4.105268*^6, 73.726, 44., 19.724, 13.053, 
  22669.797, 0.7, 253.782, 5.59, 34.3, 39.9, "", 5.54, 78.49, 0.851}, 
 {"HRV", "Europe", "Croatia", "2020-11-19", 93879., 3164., 2565.286, 1200., 
  49., 39.286, 22867.935, 770.717, 624.877, 292.307, 11.936, 9.57, 1.11, "", 
  "", 1944., 473.538, "", "", "", "", 8770., 649551., 158.224, 2.136, 8175., 
  1.991, 0.314, 3.2, "people tested", "", "", "", "", "", "", "", "", "", 
  31.48, 4.105268*^6, 73.726, 44., 19.724, 13.053, 22669.797, 0.7, 253.782, 
  5.59, 34.3, 39.9, "", 5.54, 78.49, 0.851}, {"HRV", "Europe", "Croatia", 
  "2020-11-20", 96837., 2958., 2551.286, 1257., 57., 41.286, 23588.472, 
  720.538, 621.466, 306.192, 13.885, 10.057, 1.13, "", "", 1992., 485.23, "", 
  "", "", "", 8321., 657872., 160.251, 2.027, 8018., 1.953, 0.318, 3.1, 
  "people tested", "", "", "", "", "", "", "", "", "", 31.48, 4.105268*^6, 
  73.726, 44., 19.724, 13.053, 22669.797, 0.7, 253.782, 5.59, 34.3, 39.9, "", 
  5.54, 78.49, 0.851}, {"HRV", "Europe", "Croatia", "2020-11-21", 100410., 
  3573., 2652.286, 1304., 47., 42.571, 24458.817, 870.345, 646.069, 317.641, 
  11.449, 10.37, 1.17, "", "", 1981., 482.551, "", "", "", "", 9877., 
  667749., 162.657, 2.406, 8056., 1.962, 0.329, 3., "people tested", "", "", 
  "", "", "", "", "", "", "", 38.89, 4.105268*^6, 73.726, 44., 19.724, 
  13.053, 22669.797, 0.7, 253.782, 5.59, 34.3, 39.9, "", 5.54, 78.49, 0.851}, 
 {"HRV", "Europe", "Croatia", "2020-11-22", 103718., 3308., 2787.429, 1353., 
  49., 43.429, 25264.611, 805.794, 678.988, 329.577, 11.936, 10.579, 1.19, 
  "", "", 2031., 494.73, "", "", 40.059, 9.758, 9216., 676965., 164.902, 
  2.245, 8205., 1.999, 0.34, 2.9, "people tested", "", "", "", "", "", "", 
  "", "", "", 38.89, 4.105268*^6, 73.726, 44., 19.724, 13.053, 22669.797, 
  0.7, 253.782, 5.59, 34.3, 39.9, "", 5.54, 78.49, 0.851}, 
 {"HRV", "Europe", "Croatia", "2020-11-23", 105691., 1973., 2881.714, 1398., 
  45., 45.143, 25745.213, 480.602, 701.955, 340.538, 10.962, 10.996, 1.18, 
  "", "", 2060., 501.794, "", "", "", "", 6139., 683104., 166.397, 1.495, 
  8387., 2.043, 0.344, 2.9, "people tested", "", "", "", "", "", "", "", "", 
  "", 38.89, 4.105268*^6, 73.726, 44., 19.724, 13.053, 22669.797, 0.7, 
  253.782, 5.59, 34.3, 39.9, "", 5.54, 78.49, 0.851}, 
 {"HRV", "Europe", "Croatia", "2020-11-24", 108014., 2323., 2935.714, 1445., 
  47., 47.429, 26311.072, 565.858, 715.109, 351.987, 11.449, 11.553, 1.16, 
  "", "", 2093., 509.833, "", "", "", "", 8944., 692048., 168.576, 2.179, 
  8628., 2.102, 0.34, 2.9, "people tested", "", "", "", "", "", "", "", "", 
  "", 38.89, 4.105268*^6, 73.726, 44., 19.724, 13.053, 22669.797, 0.7, 
  253.782, 5.59, 34.3, 39.9, "", 5.54, 78.49, 0.851}, 
 {"HRV", "Europe", "Croatia", "2020-11-25", 111617., 3603., 2986., 1501., 
  56., 50., 27188.724, 877.653, 727.358, 365.628, 13.641, 12.179, 1.14, "", 
  "", 2136., 520.307, "", "", "", "", 10194., 702242., 171.059, 2.483, 8780., 
  2.139, 0.34, 2.9, "people tested", "", "", "", "", "", "", "", "", "", 
  38.89, 4.105268*^6, 73.726, 44., 19.724, 13.053, 22669.797, 0.7, 253.782, 
  5.59, 34.3, 39.9, "", 5.54, 78.49, 0.851}, {"HRV", "Europe", "Croatia", 
  "2020-11-26", 115626., 4009., 3106.714, 1552., 51., 50.286, 28165.274, 
  976.55, 756.763, 378.051, 12.423, 12.249, 1.14, "", "", 2171., 528.833, "", 
  "", "", "", 11487., 713729., 173.857, 2.798, 9168., 2.233, 0.339, 3., 
  "people tested", "", "", "", "", "", "", "", "", "", 38.89, 4.105268*^6, 
  73.726, 44., 19.724, 13.053, 22669.797, 0.7, 253.782, 5.59, 34.3, 39.9, "", 
  5.54, 78.49, 0.851}, {"HRV", "Europe", "Croatia", "2020-11-27", 119706., 
  4080., 3267., 1600., 48., 49., 29159.119, 993.845, 795.807, 389.743, 
  11.692, 11.936, 1.14, "", "", 2240., 545.64, "", "", "", "", 11091., 
  724820., 176.559, 2.702, 9564., 2.33, 0.342, 2.9, "people tested", "", "", 
  "", "", "", "", "", "", "", 38.89, 4.105268*^6, 73.726, 44., 19.724, 
  13.053, 22669.797, 0.7, 253.782, 5.59, 34.3, 39.9, "", 5.54, 78.49, 0.851}, 
 {"HRV", "Europe", "Croatia", "2020-11-28", 123693., 3987., 3326.143, 1655., 
  55., 50.143, 30130.311, 971.191, 810.213, 403.141, 13.397, 12.214, 1.13, 
  "", "", 2221., 541.012, "", "", "", "", 11282., 736102., 179.307, 2.748, 
  9765., 2.379, 0.341, 2.9, "people tested", "", "", "", "", "", "", "", "", 
  "", 47.22, 4.105268*^6, 73.726, 44., 19.724, 13.053, 22669.797, 0.7, 
  253.782, 5.59, 34.3, 39.9, "", 5.54, 78.49, 0.851}, 
 {"HRV", "Europe", "Croatia", "2020-11-29", 126612., 2919., 3270.571, 1712., 
  57., 51.286, 30841.348, 711.038, 796.677, 417.025, 13.885, 12.493, 1.11, 
  "", "", 2273., 553.679, "", "", 44.945, 10.948, 8217., 744319., 181.308, 
  2.002, 9622., 2.344, 0.34, 2.9, "people tested", "", "", "", "", "", "", 
  "", "", "", 47.22, 4.105268*^6, 73.726, 44., 19.724, 13.053, 22669.797, 
  0.7, 253.782, 5.59, 34.3, 39.9, "", 5.54, 78.49, 0.851}, 
 {"HRV", "Europe", "Croatia", "2020-11-30", 128442., 1830., 3250.143, 1786., 
  74., 55.429, 31287.117, 445.769, 791.701, 435.051, 18.026, 13.502, 1.11, 
  "", "", 2358., 574.384, "", "", "", "", 5027., 749346., 182.533, 1.225, 
  9463., 2.305, 0.343, 2.9, "people tested", "", "", "", "", "", "", "", "", 
  "", 47.22, 4.105268*^6, 73.726, 44., 19.724, 13.053, 22669.797, 0.7, 
  253.782, 5.59, 34.3, 39.9, "", 5.54, 78.49, 0.851}, 
 {"HRV", "Europe", "Croatia", "2020-12-01", 131342., 2900., 3332.571, 1861., 
  75., 59.429, 31993.526, 706.409, 811.779, 453.32, 18.269, 14.476, 1.1, "", 
  "", 2351., 572.679, "", "", "", "", 9668., 759014., 184.888, 2.355, 9567., 
  2.33, 0.348, 2.9, "people tested", "", "", "", "", "", "", "", "", "", 
  52.78, 4.105268*^6, 73.726, 44., 19.724, 13.053, 22669.797, 0.7, 253.782, 
  5.59, 34.3, 39.9, "", 5.54, 78.49, 0.851}, {"HRV", "Europe", "Croatia", 
  "2020-12-02", 134881., 3539., 3323.429, 1916., 55., 59.286, 32855.589, 
  862.063, 809.552, 466.717, 13.397, 14.441, 1.07, "", "", 2408., 586.563, 
  "", "", "", "", 10077., 769091., 187.342, 2.455, 9550., 2.326, 0.348, 2.9, 
  "people tested", "", "", "", "", "", "", "", "", "", 52.78, 4.105268*^6, 
  73.726, 44., 19.724, 13.053, 22669.797, 0.7, 253.782, 5.59, 34.3, 39.9, "", 
  5.54, 78.49, 0.851}, {"HRV", "Europe", "Croatia", "2020-12-03", 139415., 
  4534., 3398.429, 1964., 48., 58.857, 33960.024, 1104.435, 827.821, 478.41, 
  11.692, 14.337, 1.07, "", "", 2501., 609.217, "", "", "", "", 11166., 
  780257., 190.062, 2.72, 9504., 2.315, 0.358, 2.8, "people tested", "", "", 
  "", "", "", "", "", "", "", 52.78, 4.105268*^6, 73.726, 44., 19.724, 
  13.053, 22669.797, 0.7, 253.782, 5.59, 34.3, 39.9, "", 5.54, 78.49, 0.851}, 
 {"HRV", "Europe", "Croatia", "2020-12-04", 143370., 3955., 3380.571, 2032., 
  68., 61.714, 34923.42, 963.396, 823.472, 494.974, 16.564, 15.033, 1.07, "", 
  "", 2527., 615.551, "", "", "", "", 10626., 790883., 192.651, 2.588, 9438., 
  2.299, 0.358, 2.8, "people tested", "", "", "", "", "", "", "", "", "", 
  52.78, 4.105268*^6, 73.726, 44., 19.724, 13.053, 22669.797, 0.7, 253.782, 
  5.59, 34.3, 39.9, "", 5.54, 78.49, 0.851}, {"HRV", "Europe", "Croatia", 
  "2020-12-05", 147454., 4084., 3394.429, 2102., 70., 63.857, 35918.24, 
  994.819, 826.847, 512.025, 17.051, 15.555, 1.07, "", "", 2514., 612.384, 
  "", "", "", "", 10662., 801545., 195.248, 2.597, 9349., 2.277, 0.363, 2.8, 
  "people tested", "", "", "", "", "", "", "", "", "", 52.78, 4.105268*^6, 
  73.726, 44., 19.724, 13.053, 22669.797, 0.7, 253.782, 5.59, 34.3, 39.9, "", 
  5.54, 78.49, 0.851}, {"HRV", "Europe", "Croatia", "2020-12-06", 150353., 
  2899., 3391.571, 2174., 72., 66., 36624.406, 706.166, 826.151, 529.563, 
  17.538, 16.077, 1.07, "", "", 2543., 619.448, "", "", 54.642, 13.31, 9340., 
  810885., 197.523, 2.275, 9509., 2.316, 0.357, 2.8, "people tested", "", "", 
  "", "", "", "", "", "", "", 52.78, 4.105268*^6, 73.726, 44., 19.724, 
  13.053, 22669.797, 0.7, 253.782, 5.59, 34.3, 39.9, "", 5.54, 78.49, 0.851}, 
 {"HRV", "Europe", "Croatia", "2020-12-07", 152239., 1886., 3399.571, 2233., 
  59., 63.857, 37083.815, 459.41, 828.1, 543.935, 14.372, 15.555, 1.06, "", 
  "", 2629., 640.397, "", "", "", "", 5356., 816241., 198.828, 1.305, 9556., 
  2.328, 0.356, 2.8, "people tested", "", "", "", "", "", "", "", "", "", 
  52.78, 4.105268*^6, 73.726, 44., 19.724, 13.053, 22669.797, 0.7, 253.782, 
  5.59, 34.3, 39.9, "", 5.54, 78.49, 0.851}, {"HRV", "Europe", "Croatia", 
  "2020-12-08", 154852., 2613., 3358.571, 2298., 65., 62.429, 37720.314, 
  636.499, 818.113, 559.769, 15.833, 15.207, 1.06, "", "", 2660., 647.948, 
  "", "", "", "", 8782., 825023., 200.967, 2.139, 9430., 2.297, 0.356, 2.8, 
  "people tested", "", "", "", "", "", "", "", "", "", 52.78, 4.105268*^6, 
  73.726, 44., 19.724, 13.053, 22669.797, 0.7, 253.782, 5.59, 34.3, 39.9, "", 
  5.54, 78.49, 0.851}, {"HRV", "Europe", "Croatia", "2020-12-09", 159372., 
  4520., 3498.714, 2367., 69., 64.429, 38821.339, 1101.024, 852.25, 576.576, 
  16.808, 15.694, 1.06, "", "", 2703., 658.422, "", "", "", "", 12596., 
  837619., 204.035, 3.068, 9790., 2.385, 0.357, 2.8, "people tested", "", "", 
  "", "", "", "", "", "", "", 52.78, 4.105268*^6, 73.726, 44., 19.724, 
  13.053, 22669.797, 0.7, 253.782, 5.59, 34.3, 39.9, "", 5.54, 78.49, 0.851}, 
 {"HRV", "Europe", "Croatia", "2020-12-10", 163992., 4620., 3511., 2420., 
  53., 65.143, 39946.722, 1125.383, 855.243, 589.486, 12.91, 15.868, 1.05, 
  "", "", 2754., 670.845, "", "", "", "", 12095., 849714., 206.981, 2.946, 
  9922., 2.417, 0.354, 2.8, "people tested", "", "", "", "", "", "", "", "", 
  "", 52.78, 4.105268*^6, 73.726, 44., 19.724, 13.053, 22669.797, 0.7, 
  253.782, 5.59, 34.3, 39.9, "", 5.54, 78.49, 0.851}, 
 {"HRV", "Europe", "Croatia", "2020-12-11", 168388., 4396., 3574., 2484., 
  64., 64.571, 41017.541, 1070.819, 870.589, 605.076, 15.59, 15.729, 1.04, 
  "", "", 2802., 682.538, "", "", "", "", 11687., 861401., 209.828, 2.847, 
  10074., 2.454, 0.355, 2.8, "people tested", "", "", "", "", "", "", "", "", 
  "", 52.78, 4.105268*^6, 73.726, 44., 19.724, 13.053, 22669.797, 0.7, 
  253.782, 5.59, 34.3, 39.9, "", 5.54, 78.49, 0.851}, 
 {"HRV", "Europe", "Croatia", "2020-12-12", 172523., 4135., 3581.286, 2562., 
  78., 65.714, 42024.784, 1007.242, 872.363, 624.076, 19., 16.007, 1.02, "", 
  "", 2792., 680.102, "", "", "", "", 11114., 872515., 212.535, 2.707, 
  10139., 2.47, 0.353, 2.8, "people tested", "", "", "", "", "", "", "", "", 
  "", 52.78, 4.105268*^6, 73.726, 44., 19.724, 13.053, 22669.797, 0.7, 
  253.782, 5.59, 34.3, 39.9, "", 5.54, 78.49, 0.851}, 
 {"HRV", "Europe", "Croatia", "2020-12-13", 175886., 3363., 3647.571, 2640., 
  78., 66.571, 42843.975, 819.191, 888.51, 643.076, 19., 16.216, 0.99, "", 
  "", 2864., 697.64, "", "", 58.181, 14.172, 9767., 882282., 214.915, 2.379, 
  10200., 2.485, 0.358, 2.8, "people tested", "", "", "", "", "", "", "", "", 
  "", 52.78, 4.105268*^6, 73.726, 44., 19.724, 13.053, 22669.797, 0.7, 
  253.782, 5.59, 34.3, 39.9, "", 5.54, 78.49, 0.851}, 
 {"HRV", "Europe", "Croatia", "2020-12-14", 177358., 1472., 3588.429, 2705., 
  65., 67.429, 43202.539, 358.564, 874.103, 658.909, 15.833, 16.425, 0.95, 
  "", "", 2857., 695.935, "", "", "", "", 5798., 888080., 216.327, 1.412, 
  10263., 2.5, 0.35, 2.9, "people tested", "", "", "", "", "", "", "", "", 
  "", 56.48, 4.105268*^6, 73.726, 44., 19.724, 13.053, 22669.797, 0.7, 
  253.782, 5.59, 34.3, 39.9, "", 5.54, 78.49, 0.851}, 
 {"HRV", "Europe", "Croatia", "2020-12-15", 179718., 2360., 3552.286, 2778., 
  73., 68.571, 43777.41, 574.871, 865.299, 676.692, 17.782, 16.703, 0.9, "", 
  "", 2897., 705.679, "", "", "", "", 8748., 896828., 218.458, 2.131, 10258., 
  2.499, 0.346, 2.9, "people tested", "", "", "", "", "", "", "", "", "", 
  56.48, 4.105268*^6, 73.726, 44., 19.724, 13.053, 22669.797, 0.7, 253.782, 
  5.59, 34.3, 39.9, "", 5.54, 78.49, 0.851}, {"HRV", "Europe", "Croatia", 
  "2020-12-16", 183045., 3327., 3381.857, 2870., 92., 71.857, 44587.832, 
  810.422, 823.785, 699.102, 22.41, 17.504, 0.85, "", "", 2907., 708.115, "", 
  "", "", "", 11387., 908215., 221.232, 2.774, 10085., 2.457, 0.335, 3., 
  "people tested", "", "", "", "", "", "", "", "", "", 56.48, 4.105268*^6, 
  73.726, 44., 19.724, 13.053, 22669.797, 0.7, 253.782, 5.59, 34.3, 39.9, "", 
  5.54, 78.49, 0.851}, {"HRV", "Europe", "Croatia", "2020-12-17", 186963., 
  3918., 3281.571, 2955., 85., 76.429, 45542.216, 954.383, 799.356, 719.807, 
  20.705, 18.617, 0.84, "", "", 2943., 716.884, "", "", "", "", 12294., 
  920509., 224.226, 2.995, 10114., 2.464, 0.324, 3.1, "people tested", "", 
  "", "", "", "", "", "", "", "", 56.48, 4.105268*^6, 73.726, 44., 19.724, 
  13.053, 22669.797, 0.7, 253.782, 5.59, 34.3, 39.9, "", 5.54, 78.49, 0.851}, 
 {"HRV", "Europe", "Croatia", "2020-12-18", 190235., 3272., 3121., 3023., 
  68., 77., 46339.24, 797.025, 760.243, 736.371, 16.564, 18.756, 0.82, "", 
  "", 2918., 710.794, "", "", "", "", 10849., 931358., 226.869, 2.643, 9994., 
  2.434, 0.312, 3.2, "people tested", "", "", "", "", "", "", "", "", "", 
  56.48, 4.105268*^6, 73.726, 44., 19.724, 13.053, 22669.797, 0.7, 253.782, 
  5.59, 34.3, 39.9, "", 5.54, 78.49, 0.851}, {"HRV", "Europe", "Croatia", 
  "2020-12-19", 192987., 2752., 2923.429, 3101., 78., 77., 47009.598, 
  670.358, 712.116, 755.371, 19., 18.756, 0.8, "", "", 2873., 699.833, "", 
  "", "", "", "", "", "", "", 9543., 2.325, 0.306, 3.3, "people tested", "", 
  "", "", "", "", "", "", "", "", 56.48, 4.105268*^6, 73.726, 44., 19.724, 
  13.053, 22669.797, 0.7, 253.782, 5.59, 34.3, 39.9, "", 5.54, 78.49, 0.851}, 
 {"HRV", "Europe", "Croatia", "2020-12-20", 194962., 1975., 2725.143, 3177., 
  76., 76.714, 47490.688, 481.089, 663.816, 773.884, 18.513, 18.687, 0.77, 
  "", "", 2976., 724.922, "", "", 54.018, 13.158, "", "", "", "", 9284., 
  2.261, 0.294, 3.4, "people tested", "", "", "", "", "", "", "", "", "", 
  56.48, 4.105268*^6, 73.726, 44., 19.724, 13.053, 22669.797, 0.7, 253.782, 
  5.59, 34.3, 39.9, "", 5.54, 78.49, 0.851}, {"HRV", "Europe", "Croatia", 
  "2020-12-21", 195728., 766., 2624.286, 3257., 80., 78.857, 47677.277, 
  186.59, 639.248, 793.371, 19.487, 19.209, 0.74, "", "", 2956., 720.05, "", 
  "", "", "", "", 955225., 232.683, "", 9592., 2.337, 0.274, 3.7, 
  "people tested", "", "", "", "", "", "", "", "", "", 56.48, 4.105268*^6, 
  73.726, 44., 19.724, 13.053, 22669.797, 0.7, 253.782, 5.59, 34.3, 39.9, "", 
  5.54, 78.49, 0.851}, {"HRV", "Europe", "Croatia", "2020-12-22", 197323., 
  1595., 2515., 3328., 71., 78.571, 48065.802, 388.525, 612.627, 810.666, 
  17.295, 19.139, 0.7, "", "", 2895., 705.191, "", "", "", "", 9088., 
  964313., 234.896, 2.214, 9641., 2.348, 0.261, 3.8, "people tested", "", "", 
  "", "", "", "", "", "", "", 50.93, 4.105268*^6, 73.726, 44., 19.724, 
  13.053, 22669.797, 0.7, 253.782, 5.59, 34.3, 39.9, "", 5.54, 78.49, 0.851}, 
 {"HRV", "Europe", "Croatia", "2020-12-23", 200086., 2763., 2434.429, 3394., 
  66., 74.857, 48738.84, 673.038, 593.001, 826.743, 16.077, 18.234, 0.66, "", 
  "", 2843., 692.525, "", "", "", "", 10194., 974507., 237.38, 2.483, 9470., 
  2.307, 0.257, 3.9, "people tested", "", "", "", "", "", "", "", "", "", 
  50.93, 4.105268*^6, 73.726, 44., 19.724, 13.053, 22669.797, 0.7, 253.782, 
  5.59, 34.3, 39.9, "", 5.54, 78.49, 0.851}, {"HRV", "Europe", "Croatia", 
  "2020-12-24", 202319., 2233., 2193.714, 3464., 70., 72.714, 49282.775, 
  543.935, 534.366, 843.794, 17.051, 17.712, 0.61, "", "", 2749., 669.627, 
  "", "", "", "", 8343., 982850., 239.412, 2.032, 8906., 2.169, 0.246, 4.1, 
  "people tested", "", "", "", "", "", "", "", "", "", 50.93, 4.105268*^6, 
  73.726, 44., 19.724, 13.053, 22669.797, 0.7, 253.782, 5.59, 34.3, 39.9, "", 
  5.54, 78.49, 0.851}, {"HRV", "Europe", "Croatia", "2020-12-25", 203962., 
  1643., 1961., 3548., 84., 75., 49682.993, 400.217, 477.679, 864.255, 
  20.462, 18.269, 0.58, "", "", 2662., 648.435, "", "", "", "", 6164., 
  989014., 240.913, 1.501, 8237., 2.006, 0.238, 4.2, "people tested", "", "", 
  "", "", "", "", "", "", "", 50.93, 4.105268*^6, 73.726, 44., 19.724, 
  13.053, 22669.797, 0.7, 253.782, 5.59, 34.3, 39.9, "", 5.54, 78.49, 0.851}, 
 {"HRV", "Europe", "Croatia", "2020-12-26", 204312., 350., 1617.857, 3613., 
  65., 73.143, 49768.249, 85.256, 394.093, 880.089, 15.833, 17.817, 0.56, "", 
  "", 2664., 648.922, "", "", "", "", 1651., 990665., 241.316, 0.402, 7336., 
  1.787, 0.221, 4.5, "people tested", "", "", "", "", "", "", "", "", "", 
  50.93, 4.105268*^6, 73.726, 44., 19.724, 13.053, 22669.797, 0.7, 253.782, 
  5.59, 34.3, 39.9, "", 5.54, 78.49, 0.851}, {"HRV", "Europe", "Croatia", 
  "2020-12-27", 204930., 618., 1424., 3671., 58., 70.571, 49918.787, 150.538, 
  346.871, 894.217, 14.128, 17.19, 0.6, "", "", 2691., 655.499, "", "", 
  42.003, 10.232, 3628., 994293., 242.199, 0.884, 6718., 1.636, 0.212, 4.7, 
  "people tested", "", "", "", "", "", "", "", "", "", 50.93, 4.105268*^6, 
  73.726, 44., 19.724, 13.053, 22669.797, 0.7, 253.782, 5.59, 34.3, 39.9, "", 
  5.54, 78.49, 0.851}, {"HRV", "Europe", "Croatia", "2020-12-28", 205246., 
  316., 1359.714, 3739., 68., 68.857, 49995.762, 76.974, 331.212, 910.781, 
  16.564, 16.773, 0.65, "", "", 2720., 662.563, "", "", "", "", 2642., 
  996935., 242.843, 0.644, 5959., 1.452, 0.228, 4.4, "people tested", "", "", 
  "", "", "", "", "", "", "", 50.93, 4.105268*^6, 73.726, 44., 19.724, 
  13.053, 22669.797, 0.7, 253.782, 5.59, 34.3, 39.9, "", 5.54, 78.49, 0.851}, 
 {"HRV", "Europe", "Croatia", "2020-12-29", 206596., 1350., 1324.714, 3795., 
  56., 66.714, 50324.607, 328.846, 322.686, 924.422, 13.641, 16.251, 0.7, "", 
  "", 2654., 646.486, "", "", "", "", 7411., 1.004346*^6, 244.648, 1.805, 
  5719., 1.393, 0.232, 4.3, "people tested", "", "", "", "", "", "", "", "", 
  "", 50.93, 4.105268*^6, 73.726, 44., 19.724, 13.053, 22669.797, 0.7, 
  253.782, 5.59, 34.3, 39.9, "", 5.54, 78.49, 0.851}, 
 {"HRV", "Europe", "Croatia", "2020-12-30", 208446., 1850., 1194.286, 3860., 
  65., 66.571, 50775.248, 450.64, 290.915, 940.255, 15.833, 16.216, 0.71, "", 
  "", 2608., 635.281, "", "", "", "", 6322., 1.010668*^6, 246.188, 1.54, 
  5166., 1.258, 0.231, 4.3, "people tested", 7864., 7864., "", "", "", 0.19, 
  0.19, "", "", 50.93, 4.105268*^6, 73.726, 44., 19.724, 13.053, 22669.797, 
  0.7, 253.782, 5.59, 34.3, 39.9, "", 5.54, 78.49, 0.851}, 
 {"HRV", "Europe", "Croatia", "2020-12-31", 210837., 2391., 1216.857, 3920., 
  60., 65.143, 51357.67, 582.422, 296.414, 954.871, 14.615, 15.868, 0.73, "", 
  "", 2524., 614.82, "", "", "", "", 8441., 1.019109*^6, 248.244, 2.056, 
  5180., 1.262, 0.235, 4.3, "people tested", "", "", "", "", 1105., "", "", 
  "", 269., 50.93, 4.105268*^6, 73.726, 44., 19.724, 13.053, 22669.797, 0.7, 
  253.782, 5.59, 34.3, 39.9, "", 5.54, 78.49, 0.851}, 
 {"HRV", "Europe", "Croatia", "2021-01-01", 212007., 1170., 1149.286, 3961., 
  41., 59., 51642.67, 285., 279.954, 964.858, 9.987, 14.372, 0.67, "", "", 
  2478., 603.615, "", "", "", "", 5631., 1.02474*^6, 249.616, 1.372, 5104., 
  1.243, 0.225, 4.4, "people tested", "", "", "", "", 1105., "", "", "", 
  269., 50.93, 4.105268*^6, 73.726, 44., 19.724, 13.053, 22669.797, 0.7, 
  253.782, 5.59, 34.3, 39.9, "", 5.54, 78.49, 0.851}, 
 {"HRV", "Europe", "Croatia", "2021-01-02", 212262., 255., 1135.714, 4016., 
  55., 57.571, 51704.785, 62.115, 276.648, 978.255, 13.397, 14.024, 0.65, "", 
  "", 2437., 593.628, "", "", "", "", 1740., 1.02648*^6, 250.04, 0.424, 
  5116., 1.246, 0.222, 4.5, "people tested", "", "", "", "", 1105., "", "", 
  "", 269., 50.93, 4.105268*^6, 73.726, 44., 19.724, 13.053, 22669.797, 0.7, 
  253.782, 5.59, 34.3, 39.9, "", 5.54, 78.49, 0.851}, 
 {"HRV", "Europe", "Croatia", "2021-01-03", 212958., 696., 1146.857, 4072., 
  56., 57.286, 51874.323, 169.538, 279.362, 991.896, 13.641, 13.954, 0.69, 
  "", "", 2453., 597.525, "", "", 37.89, 9.23, 5611., 1.032091*^6, 251.406, 
  1.367, 5400., 1.315, 0.212, 4.7, "people tested", 12285., 12285., "", "", 
  1105., 0.3, 0.3, "", 269., 50.93, 4.105268*^6, 73.726, 44., 19.724, 13.053, 
  22669.797, 0.7, 253.782, 5.59, 34.3, 39.9, "", 5.54, 78.49, 0.851}, 
 {"HRV", "Europe", "Croatia", "2021-01-04", 213319., 361., 1153.286, 4126., 
  54., 55.286, 51962.259, 87.936, 280.928, 1005.05, 13.154, 13.467, 0.74, "", 
  "", 2453., 597.525, "", "", "", "", 2985., 1.035076*^6, 252.134, 0.727, 
  5449., 1.327, 0.212, 4.7, "people tested", "", "", "", "", 1036., "", "", 
  "", 252., 50.93, 4.105268*^6, 73.726, 44., 19.724, 13.053, 22669.797, 0.7, 
  253.782, 5.59, 34.3, 39.9, "", 5.54, 78.49, 0.851}, 
 {"HRV", "Europe", "Croatia", "2021-01-05", 214390., 1071., 1113.429, 4179., 
  53., 54.857, 52223.144, 260.884, 271.219, 1017.96, 12.91, 13.363, 0.77, "", 
  "", 2390., 582.179, "", "", "", "", 6602., 1.041678*^6, 253.742, 1.608, 
  5333., 1.299, 0.209, 4.8, "people tested", 13798., 13798., "", "", 989., 
  0.34, 0.34, "", 241., 50.93, 4.105268*^6, 73.726, 44., 19.724, 13.053, 
  22669.797, 0.7, 253.782, 5.59, 34.3, 39.9, "", 5.54, 78.49, 0.851}, 
 {"HRV", "Europe", "Croatia", "2021-01-06", 216286., 1896., 1120., 4223., 
  44., 51.857, 52684.989, 461.846, 272.82, 1028.678, 10.718, 12.632, 0.77, 
  "", "", 2264., 551.487, "", "", "", "", 9919., 1.051597*^6, 256.158, 2.416, 
  5847., 1.424, 0.192, 5.2, "people tested", "", "", "", "", 1334., "", "", 
  "", 325., 50.93, 4.105268*^6, 73.726, 44., 19.724, 13.053, 22669.797, 0.7, 
  253.782, 5.59, 34.3, 39.9, "", 5.54, 78.49, 0.851}, 
 {"HRV", "Europe", "Croatia", "2021-01-07", 216848., 562., 858.714, 4266., 
  43., 49.429, 52821.886, 136.897, 209.174, 1039.153, 10.474, 12.04, 0.73, 
  "", "", 2284., 556.358, "", "", "", "", 3614., 1.055211*^6, 257.038, 0.88, 
  5157., 1.256, 0.167, 6., "people tested", 20603., 20603., "", "", 1662., 
  0.5, 0.5, "", 405., 50.93, 4.105268*^6, 73.726, 44., 19.724, 13.053, 
  22669.797, 0.7, 253.782, 5.59, 34.3, 39.9, "", 5.54, 78.49, 0.851}, 
 {"HRV", "Europe", "Croatia", "2021-01-08", 217946., 1098., 848.429, 4304., 
  38., 49., 53089.348, 267.461, 206.668, 1048.409, 9.256, 11.936, 0.78, "", 
  "", 2251., 548.32, "", "", "", "", 6742., 1.061953*^6, 258.681, 1.642, 
  5316., 1.295, 0.16, 6.3, "people tested", 24985., 24985., "", 4382., 2130., 
  0.61, 0.61, "", 519., 50.93, 4.105268*^6, 73.726, 44., 19.724, 13.053, 
  22669.797, 0.7, 253.782, 5.59, 34.3, 39.9, "", 5.54, 78.49, 0.851}, 
 {"HRV", "Europe", "Croatia", "2021-01-09", 219347., 1401., 1012.143, 4342., 
  38., 46.571, 53430.616, 341.269, 246.547, 1057.665, 9.256, 11.344, 0.82, 
  "", "", 2084., 507.64, "", "", "", "", 8609., 1.070562*^6, 260.778, 2.097, 
  6297., 1.534, 0.161, 6.2, "people tested", 30000., 30000., "", 5015., 
  2689., 0.73, 0.73, "", 655., 50.93, 4.105268*^6, 73.726, 44., 19.724, 
  13.053, 22669.797, 0.7, 253.782, 5.59, 34.3, 39.9, "", 5.54, 78.49, 0.851}, 
 {"HRV", "Europe", "Croatia", "2021-01-10", 219993., 646., 1005., 4368., 26., 
  42.286, 53587.975, 157.359, 244.807, 1063.999, 6.333, 10.3, 0.8, "", "", 
  2131., 519.089, "", "", 29.988, 7.305, 7215., 1.077777*^6, 262.535, 1.757, 
  6527., 1.59, 0.154, 6.5, "people tested", "", "", "", "", 2693., "", "", 
  "", 656., 50.93, 4.105268*^6, 73.726, 44., 19.724, 13.053, 22669.797, 0.7, 
  253.782, 5.59, 34.3, 39.9, "", 5.54, 78.49, 0.851}, 
 {"HRV", "Europe", "Croatia", "2021-01-11", 220223., 230., 986.286, 4403., 
  35., 39.571, 53644.001, 56.026, 240.249, 1072.524, 8.526, 9.639, 0.78, "", 
  "", 2140., 521.281, "", "", "", "", 3141., 1.080918*^6, 263.3, 0.765, 
  6549., 1.595, 0.151, 6.6, "people tested", "", "", "", "", 2748., "", "", 
  "", 669., 50.93, 4.105268*^6, 73.726, 44., 19.724, 13.053, 22669.797, 0.7, 
  253.782, 5.59, 34.3, 39.9, "", 5.54, 78.49, 0.851}, 
 {"HRV", "Europe", "Croatia", "2021-01-12", 220982., 759., 941.714, 4446., 
  43., 38.143, 53828.885, 184.884, 229.392, 1082.999, 10.474, 9.291, 0.77, 
  "", "", 2048., 498.871, "", "", "", "", 7074., 1.087992*^6, 265.023, 1.723, 
  6616., 1.612, 0.142, 7., "people tested", "", "", "", "", 2802., "", "", 
  "", 683., 50.93, 4.105268*^6, 73.726, 44., 19.724, 13.053, 22669.797, 0.7, 
  253.782, 5.59, 34.3, 39.9, "", 5.54, 78.49, 0.851}, 
 {"HRV", "Europe", "Croatia", "2021-01-13", 222117., 1135., 833., 4472., 26., 
  35.571, 54105.359, 276.474, 202.91, 1089.332, 6.333, 8.665, 0.74, "", "", 
  1993., 485.474, "", "", "", "", 7713., 1.095705*^6, 266.902, 1.879, 6301., 
  1.535, 0.132, 7.6, "people tested", 34553., 34553., "", "", 2479., 0.84, 
  0.84, "", 604., 50.93, 4.105268*^6, 73.726, 44., 19.724, 13.053, 22669.797, 
  0.7, 253.782, 5.59, 34.3, 39.9, "", 5.54, 78.49, 0.851}, 
 {"HRV", "Europe", "Croatia", "2021-01-14", 223097., 980., 892.714, 4517., 
  45., 35.857, 54344.077, 238.718, 217.456, 1100.294, 10.962, 8.734, 0.73, 
  "", "", 1921., 467.935, "", "", "", "", 6847., 1.102552*^6, 268.57, 1.668, 
  6763., 1.647, 0.132, 7.6, "people tested", 38000., 38000., "", 3447., 
  2485., 0.93, 0.93, "", 605., 50.93, 4.105268*^6, 73.726, 44., 19.724, 
  13.053, 22669.797, 0.7, 253.782, 5.59, 34.3, 39.9, "", 5.54, 78.49, 0.851}, 
 {"HRV", "Europe", "Croatia", "2021-01-15", 223812., 715., 838., 4550., 33., 
  35.143, 54518.243, 174.166, 204.128, 1108.332, 8.038, 8.56, 0.73, "", "", 
  1855., 451.858, "", "", "", "", 5335., 1.107887*^6, 269.87, 1.3, 6562., 
  1.598, 0.128, 7.8, "people tested", 41532., 41532., "", 3532., 2364., 1.01, 
  1.01, "", 576., 50.93, 4.105268*^6, 73.726, 44., 19.724, 13.053, 22669.797, 
  0.7, 253.782, 5.59, 34.3, 39.9, "", 5.54, 78.49, 0.851}, 
 {"HRV", "Europe", "Croatia", "2021-01-16", 224575., 763., 746.857, 4588., 
  38., 35.143, 54704.102, 185.859, 181.927, 1117.588, 9.256, 8.56, 0.73, "", 
  "", 1760., 428.717, "", "", "", "", 5969., 1.113856*^6, 271.324, 1.454, 
  6185., 1.507, 0.121, 8.3, "people tested", 45906., 45906., "", 4374., 
  2272., 1.12, 1.12, "", 553., 50.93, 4.105268*^6, 73.726, 44., 19.724, 
  13.053, 22669.797, 0.7, 253.782, 5.59, 34.3, 39.9, "", 5.54, 78.49, 0.851}, 
 {"HRV", "Europe", "Croatia", "2021-01-17", 224954., 379., 708.714, 4616., 
  28., 35.429, 54796.423, 92.32, 172.635, 1124.409, 6.821, 8.63, 0.74, "", 
  "", 1761., 428.961, "", "", 24.23, 5.902, 4669., 1.118525*^6, 272.461, 
  1.137, 5821., 1.418, 0.122, 8.2, "people tested", "", "", "", "", 2510., 
  "", "", "", 611., 50.93, 4.105268*^6, 73.726, 44., 19.724, 13.053, 
  22669.797, 0.7, 253.782, 5.59, 34.3, 39.9, "", 5.54, 78.49, 0.851}, 
 {"HRV", "Europe", "Croatia", "2021-01-18", 225128., 174., 700.714, 4655., 
  39., 36., 54838.807, 42.385, 170.687, 1133.909, 9.5, 8.769, 0.75, "", "", 
  1742., 424.333, "", "", "", "", 2369., 1.120894*^6, 273.038, 0.577, 5711., 
  1.391, 0.123, 8.2, "people tested", "", "", "", "", 2747., "", "", "", 
  669., 47.22, 4.105268*^6, 73.726, 44., 19.724, 13.053, 22669.797, 0.7, 
  253.782, 5.59, 34.3, 39.9, "", 5.54, 78.49, 0.851}, 
 {"HRV", "Europe", "Croatia", "2021-01-19", 225648., 520., 666.571, 4684., 
  29., 34., 54965.474, 126.667, 162.37, 1140.973, 7.064, 8.282, 0.75, "", "", 
  1713., 417.269, "", "", "", "", 6259., 1.127153*^6, 274.563, 1.525, 5594., 
  1.363, 0.119, 8.4, "people tested", 54304., 54304., "", "", 2984., 1.32, 
  1.32, "", 727., 47.22, 4.105268*^6, 73.726, 44., 19.724, 13.053, 22669.797, 
```
