## Supplementary material for "Modeling the waves of Covid-19": forecasting program for later stages: world-6-7.txt (part 9 of 37)

```
  0.7, 253.782, 5.59, 34.3, 39.9, "", 5.54, 78.49, 0.851}, 
 {"HRV", "Europe", "Croatia", "2021-01-20", 226550., 902., 633.286, 4711., 
  27., 34.143, 55185.191, 219.718, 154.262, 1147.55, 6.577, 8.317, 0.76, "", 
  "", 1603., 390.474, "", "", "", "", 7068., 1.134221*^6, 276.284, 1.722, 
  5502., 1.34, 0.115, 8.7, "people tested", "", "", "", "", 3329., "", "", 
  "", 811., 47.22, 4.105268*^6, 73.726, 44., 19.724, 13.053, 22669.797, 0.7, 
  253.782, 5.59, 34.3, 39.9, "", 5.54, 78.49, 0.851}, 
 {"HRV", "Europe", "Croatia", "2021-01-21", 227326., 776., 604.143, 4738., 
  27., 31.571, 55374.217, 189.025, 147.163, 1154.127, 6.577, 7.69, 0.77, "", 
  "", 1562., 380.487, "", "", "", "", 5735., 1.139956*^6, 277.681, 1.397, 
  5343., 1.301, 0.113, 8.8, "people tested", "", "", "", "", 3343., "", "", 
  "", 814., 47.22, 4.105268*^6, 73.726, 44., 19.724, 13.053, 22669.797, 0.7, 
  253.782, 5.59, 34.3, 39.9, "", 5.54, 78.49, 0.851}, 
 {"HRV", "Europe", "Croatia", "2021-01-22", 227969., 643., 593.857, 4770., 
  32., 31.429, 55530.845, 156.628, 144.657, 1161.922, 7.795, 7.656, 0.77, "", 
  "", 1518., 369.769, "", "", "", "", 4863., 1.144819*^6, 278.866, 1.185, 
  5276., 1.285, 0.113, 8.9, "people tested", 64951., "", "", "", 3346., 1.58, 
  "", "", 815., 47.22, 4.105268*^6, 73.726, 44., 19.724, 13.053, 22669.797, 
  0.7, 253.782, 5.59, 34.3, 39.9, "", 5.54, 78.49, 0.851}, 
 {"HRV", "Europe", "Croatia", "2021-01-23", 228568., 599., 570.429, 4799., 
  29., 30.143, 55676.755, 145.91, 138.95, 1168.986, 7.064, 7.342, 0.78, "", 
  "", 1468., 357.589, "", "", "", "", 4872., 1.149691*^6, 280.053, 1.187, 
  5119., 1.247, 0.111, 9., "people tested", "", "", "", "", 2960., "", "", 
  "", 721., 47.22, 4.105268*^6, 73.726, 44., 19.724, 13.053, 22669.797, 0.7, 
  253.782, 5.59, 34.3, 39.9, "", 5.54, 78.49, 0.851}, 
 {"HRV", "Europe", "Croatia", "2021-01-24", 228920., 352., 566.571, 4827., 
  28., 30.143, 55762.498, 85.743, 138.011, 1175.806, 6.821, 7.342, 0.8, "", 
  "", 1474., 359.051, "", "", 20.441, 4.979, 4342., 1.154033*^6, 281.11, 
  1.058, 5073., 1.236, 0.112, 9., "people tested", "", "", "", "", 2800., "", 
  "", "", 682., 47.22, 4.105268*^6, 73.726, 44., 19.724, 13.053, 22669.797, 
  0.7, 253.782, 5.59, 34.3, 39.9, "", 5.54, 78.49, 0.851}, 
 {"HRV", "Europe", "Croatia", "2021-01-25", 229054., 134., 560.857, 4859., 
  32., 29.143, 55795.139, 32.641, 136.619, 1183.601, 7.795, 7.099, 0.81, "", 
  "", 1485., 361.73, "", "", "", "", 2423., 1.156456*^6, 281.7, 0.59, 5080., 
  1.237, 0.11, 9.1, "people tested", 69984., 58077., 11907., "", 2640., 1.7, 
  1.41, 0.29, 643., 47.22, 4.105268*^6, 73.726, 44., 19.724, 13.053, 
  22669.797, 0.7, 253.782, 5.59, 34.3, 39.9, "", 5.54, 78.49, 0.851}, 
 {"HRV", "Europe", "Croatia", "2021-01-26", 229502., 448., 550.571, 4882., 
  23., 28.286, 55904.267, 109.128, 134.113, 1189.204, 5.603, 6.89, 0.82, "", 
  "", 1491., 363.192, "", "", "", "", 6208., 1.162664*^6, 283.213, 1.512, 
  5073., 1.236, 0.109, 9.2, "people tested", "", "", "", "", 2598., "", "", 
  "", 633., 47.22, 4.105268*^6, 73.726, 44., 19.724, 13.053, 22669.797, 0.7, 
  253.782, 5.59, 34.3, 39.9, "", 5.54, 78.49, 0.851}, 
 {"HRV", "Europe", "Croatia", "2021-01-27", 230359., 857., 544.143, 4913., 
  31., 28.857, 56113.024, 208.756, 132.547, 1196.755, 7.551, 7.029, 0.83, "", 
  "", 1381., 336.397, "", "", "", "", 7173., 1.169837*^6, 284.96, 1.747, 
  5088., 1.239, 0.107, 9.4, "people tested", "", "", "", "", 2448., "", "", 
  "", 596., 47.22, 4.105268*^6, 73.726, 44., 19.724, 13.053, 22669.797, 0.7, 
  253.782, 5.59, 34.3, 39.9, "", 5.54, 78.49, 0.851}, 
 {"HRV", "Europe", "Croatia", "2021-01-28", 230978., 619., 521.714, 4943., 
  30., 29.286, 56263.805, 150.782, 127.084, 1204.063, 7.308, 7.134, 0.83, "", 
  "", 1326., 323., "", "", "", "", 5994., 1.175831*^6, 286.42, 1.46, 5125., 
  1.248, 0.102, 9.8, "people tested", "", "", "", "", 2299., "", "", "", 
  560., 47.22, 4.105268*^6, 73.726, 44., 19.724, 13.053, 22669.797, 0.7, 
  253.782, 5.59, 34.3, 39.9, "", 5.54, 78.49, 0.851}, 
 {"HRV", "Europe", "Croatia", "2021-01-29", 231539., 561., 510., 4972., 29., 
  28.857, 56400.459, 136.654, 124.231, 1211.127, 7.064, 7.029, 0.83, "", "", 
  1286., 313.256, "", "", "", "", 5020., 1.180851*^6, 287.643, 1.223, 5147., 
  1.254, 0.099, 10.1, "people tested", 80000., "", "", "", 2150., 1.95, "", 
  "", 524., 47.22, 4.105268*^6, 73.726, 44., 19.724, 13.053, 22669.797, 0.7, 
  253.782, 5.59, 34.3, 39.9, "", 5.54, 78.49, 0.851}, 
 {"HRV", "Europe", "Croatia", "2021-01-30", 232090., 551., 503.143, 4998., 
  26., 28.429, 56534.677, 134.218, 122.56, 1217.46, 6.333, 6.925, 0.84, "", 
  "", 1249., 304.243, "", "", "", "", 5195., 1.186046*^6, 288.908, 1.265, 
  5194., 1.265, 0.097, 10.3, "people tested", "", "", "", "", 2097., "", "", 
  "", 511., 47.22, 4.105268*^6, 73.726, 44., 19.724, 13.053, 22669.797, 0.7, 
  253.782, 5.59, 34.3, 39.9, "", 5.54, 78.49, 0.851}, 
 {"HRV", "Europe", "Croatia", "2021-01-31", 232426., 336., 500.857, 5027., 
  29., 28.571, 56616.523, 81.846, 122.004, 1224.524, 7.064, 6.96, 0.84, "", 
  "", 1275., 310.577, "", "", 17.823, 4.342, 5079., 1.191125*^6, 290.145, 
  1.237, 5299., 1.291, 0.095, 10.6, "people tested", "", "", "", "", 2045., 
  "", "", "", 498., 47.22, 4.105268*^6, 73.726, 44., 19.724, 13.053, 
  22669.797, 0.7, 253.782, 5.59, 34.3, 39.9, "", 5.54, 78.49, 0.851}, 
 {"HRV", "Europe", "Croatia", "2021-02-01", 232520., 94., 495.143, 5054., 
  27., 27.857, 56639.42, 22.897, 120.612, 1231.101, 6.577, 6.786, 0.84, "", 
  "", 1288., 313.743, "", "", "", "", 1881., 1.193006*^6, 290.604, 0.458, 
  5221., 1.272, 0.095, 10.5, "people tested", 83928., 58829., 25099., "", 
  1992., 2.04, 1.43, 0.61, 485., 47.22, 4.105268*^6, 73.726, 44., 19.724, 
  13.053, 22669.797, 0.7, 253.782, 5.59, 34.3, 39.9, "", 5.54, 78.49, 0.851}, 
 {"HRV", "Europe", "Croatia", "2021-02-02", 232907., 387., 486.429, 5071., 
  17., 27., 56733.689, 94.269, 118.489, 1235.242, 4.141, 6.577, 0.84, "", "", 
  1258., 306.436, "", "", "", "", 6343., 1.199349*^6, 292.149, 1.545, 5241., 
  1.277, 0.093, 10.8, "people tested", "", "", "", "", 1920., "", "", "", 
  468., 47.22, 4.105268*^6, 73.726, 44., 19.724, 13.053, 22669.797, 0.7, 
  253.782, 5.59, 34.3, 39.9, "", 5.54, 78.49, 0.851}, 
 {"HRV", "Europe", "Croatia", "2021-02-03", 233637., 730., 468.286, 5088., 
  17., 25., 56911.51, 177.82, 114.069, 1239.383, 4.141, 6.09, 0.84, "", "", 
  1222., 297.666, "", "", "", "", 7023., 1.206372*^6, 293.859, 1.711, 5219., 
  1.271, 0.09, 11.1, "people tested", 87929., 59064., 28865., "", 1848., 
  2.14, 1.44, 0.7, 450., 47.22, 4.105268*^6, 73.726, 44., 19.724, 13.053, 
  22669.797, 0.7, 253.782, 5.59, 34.3, 39.9, "", 5.54, 78.49, 0.851}, 
 {"HRV", "Europe", "Croatia", "2021-02-04", 234153., 516., 453.571, 5106., 
  18., 23.286, 57037.202, 125.692, 110.485, 1243.768, 4.385, 5.672, 0.84, "", 
  "", 1196., 291.333, "", "", "", "", "", "", "", "", 5176., 1.261, 0.088, 
  11.4, "people tested", 95505., 59593., 35912., 7576., 2573., 2.33, 1.45, 
  0.87, 627., 47.22, 4.105268*^6, 73.726, 44., 19.724, 13.053, 22669.797, 
  0.7, 253.782, 5.59, 34.3, 39.9, "", 5.54, 78.49, 0.851}, 
 {"HRV", "Europe", "Croatia", "2021-02-05", 234702., 549., 451.857, 5122., 
  16., 21.429, 57170.933, 133.731, 110.068, 1247.665, 3.897, 5.22, 0.84, "", 
  "", 1203., 293.038, "", "", "", "", "", 1.217755*^6, 296.632, "", 5272., 
  1.284, 0.086, 11.7, "people tested", "", "", "", "", 2406., "", "", "", 
  586., 47.22, 4.105268*^6, 73.726, 44., 19.724, 13.053, 22669.797, 0.7, 
  253.782, 5.59, 34.3, 39.9, "", 5.54, 78.49, 0.851}, 
 {"HRV", "Europe", "Croatia", "2021-02-06", 235126., 424., 433.714, 5144., 
  22., 20.857, 57274.214, 103.282, 105.648, 1253.024, 5.359, 5.081, 0.82, "", 
  "", 1143., 278.423, "", "", "", "", "", "", "", "", 5151., 1.255, 0.084, 
  11.9, "people tested", "", "", "", "", 2411., "", "", "", 587., 47.22, 
  4.105268*^6, 73.726, 44., 19.724, 13.053, 22669.797, 0.7, 253.782, 5.59, 
  34.3, 39.9, "", 5.54, 78.49, 0.851}, {"HRV", "Europe", "Croatia", 
  "2021-02-07", 235402., 276., 425.143, 5169., 25., 20.286, 57341.445, 
  67.231, 103.56, 1259.114, 6.09, 4.941, 0.82, "", "", 1142., 278.179, "", 
  "", 16.103, 3.923, "", "", "", "", 5047., 1.229, 0.084, 11.9, 
  "people tested", "", "", "", "", 2415., "", "", "", 588., 47.22, 
  4.105268*^6, 73.726, 44., 19.724, 13.053, 22669.797, 0.7, 253.782, 5.59, 
  34.3, 39.9, "", 5.54, 78.49, 0.851}, {"HRV", "Europe", "Croatia", 
  "2021-02-08", 235473., 71., 421.857, 5198., 29., 20.571, 57358.74, 17.295, 
  102.76, 1266.178, 7.064, 5.011, 0.82, "", "", 1137., 276.961, "", "", "", 
  "", "", 1.230808*^6, 299.812, "", 5400., 1.315, 0.078, 12.8, 
  "people tested", "", "", "", "", 2420., "", "", "", 589., 47.22, 
  4.105268*^6, 73.726, 44., 19.724, 13.053, 22669.797, 0.7, 253.782, 5.59, 
  34.3, 39.9, "", 5.54, 78.49, 0.851}, {"HRV", "Europe", "Croatia", 
  "2021-02-09", 235756., 283., 407., 5224., 26., 21.857, 57427.676, 68.936, 
  99.141, 1272.511, 6.333, 5.324, 0.8, "", "", 1082., 263.564, "", "", "", 
  "", "", "", "", "", 5449., 1.327, 0.075, 13.4, "people tested", 102207., 
  61241., 41966., "", 2326., 2.49, 1.49, 1.02, 567., 47.22, 4.105268*^6, 
  73.726, 44., 19.724, 13.053, 22669.797, 0.7, 253.782, 5.59, 34.3, 39.9, "", 
  5.54, 78.49, 0.851}, {"HRV", "Europe", "Croatia", "2021-02-10", 236333., 
  577., 385.143, 5238., 14., 21.429, 57568.227, 140.551, 93.817, 1275.922, 
  3.41, 5.22, 0.79, "", "", 1055., 256.987, "", "", "", "", "", "", "", "", 
  5400., 1.315, 0.071, 14., "people tested", "", "", "", "", 2794., "", "", 
  "", 681., 47.22, 4.105268*^6, 73.726, 44., 19.724, 13.053, 22669.797, 0.7, 
  253.782, 5.59, 34.3, 39.9, "", 5.54, 78.49, 0.851}, 
 {"HRV", "Europe", "Croatia", "2021-02-11", 236709., 376., 365.143, 5263., 
  25., 22.429, 57659.817, 91.59, 88.945, 1282.011, 6.09, 5.463, 0.79, "", "", 
  1029., 250.654, "", "", "", "", "", 1.250855*^6, 304.695, "", 5542., 1.35, 
  0.066, 15.2, "people tested", 112774., 64775., 47969., "", 2467., 2.75, 
  1.58, 1.17, 601., 47.22, 4.105268*^6, 73.726, 44., 19.724, 13.053, 
  22669.797, 0.7, 253.782, 5.59, 34.3, 39.9, "", 5.54, 78.49, 0.851}, 
 {"HRV", "Europe", "Croatia", "2021-02-12", 237080., 371., 339.714, 5282., 
  19., 22.857, 57750.188, 90.372, 82.751, 1286.64, 4.628, 5.568, 0.8, "", "", 
  1007., 245.295, "", "", "", "", 4931., 1.255786*^6, 305.896, 1.201, 5433., 
  1.323, 0.063, 16., "people tested", "", "", "", "", 2555., "", "", "", 
  622., 47.22, 4.105268*^6, 73.726, 44., 19.724, 13.053, 22669.797, 0.7, 
  253.782, 5.59, 34.3, 39.9, "", 5.54, 78.49, 0.851}, 
 {"HRV", "Europe", "Croatia", "2021-02-13", 237459., 379., 333.286, 5299., 
  17., 22.143, 57842.509, 92.32, 81.185, 1290.781, 4.141, 5.394, 0.83, "", 
  "", 955., 232.628, "", "", "", "", "", "", "", "", 5554., 1.353, 0.06, 
  16.7, "people tested", "", "", "", "", 2643., "", "", "", 644., 47.22, 
  4.105268*^6, 73.726, 44., 19.724, 13.053, 22669.797, 0.7, 253.782, 5.59, 
  34.3, 39.9, "", 5.54, 78.49, 0.851}, {"HRV", "Europe", "Croatia", 
  "2021-02-14", 237657., 198., 322.143, 5318., 19., 21.286, 57890.739, 
  48.231, 78.471, 1295.409, 4.628, 5.185, 0.85, "", "", 943., 229.705, "", 
  "", 11.641, 2.836, "", 1.266189*^6, 308.43, "", 5676., 1.383, 0.057, 17.6, 
  "people tested", "", "", "", "", 2731., "", "", "", 665., 47.22, 
  4.105268*^6, 73.726, 44., 19.724, 13.053, 22669.797, 0.7, 253.782, 5.59, 
  34.3, 39.9, "", 5.54, 78.49, 0.851}, {"HRV", "Europe", "Croatia", 
  "2021-02-15", 237725., 68., 321.714, 5339., 21., 20.143, 57907.303, 16.564, 
  78.366, 1300.524, 5.115, 4.907, 0.88, "", "", 951., 231.654, "", "", "", 
  "", 2134., 1.268323*^6, 308.95, 0.52, 5359., 1.305, 0.06, 16.7, 
  "people tested", 120603., 67825., 52778., "", 2819., 2.94, 1.65, 1.29, 
  687., 47.22, 4.105268*^6, 73.726, 44., 19.724, 13.053, 22669.797, 0.7, 
  253.782, 5.59, 34.3, 39.9, "", 5.54, 78.49, 0.851}, 
 {"HRV", "Europe", "Croatia", "2021-02-16", 237999., 274., 320.429, 5357., 
  18., 19., 57974.047, 66.744, 78.053, 1304.909, 4.385, 4.628, 0.89, "", "", 
  927., 225.807, "", "", "", "", 6686., 1.275009*^6, 310.579, 1.629, 5360., 
  1.306, 0.06, 16.7, "people tested", "", "", "", "", 3657., "", "", "", 
  891., 47.22, 4.105268*^6, 73.726, 44., 19.724, 13.053, 22669.797, 0.7, 
  253.782, 5.59, 34.3, 39.9, "", 5.54, 78.49, 0.851}, 
 {"HRV", "Europe", "Croatia", "2021-02-17", 238501., 502., 309.714, 5375., 
  18., 19.571, 58096.329, 122.282, 75.443, 1309.293, 4.385, 4.767, 0.9, "", 
  "", 884., 215.333, "", "", "", "", 7348., 1.282357*^6, 312.369, 1.79, 
  5455., 1.329, 0.057, 17.6, "people tested", "", "", "", "", 3932., "", "", 
  "", 958., 47.22, 4.105268*^6, 73.726, 44., 19.724, 13.053, 22669.797, 0.7, 
  253.782, 5.59, 34.3, 39.9, "", 5.54, 78.49, 0.851}, 
 {"HRV", "Europe", "Croatia", "2021-02-18", 238866., 365., 308.143, 5399., 
  24., 19.429, 58185.239, 88.91, 75.06, 1315.139, 5.846, 4.733, 0.93, "", "", 
  829., 201.936, "", "", "", "", 6072., 1.288429*^6, 313.848, 1.479, 5368., 
  1.308, 0.057, 17.4, "people tested", 142222., 87169., 55053., "", 4207., 
  3.46, 2.12, 1.34, 1025., 47.22, 4.105268*^6, 73.726, 44., 19.724, 13.053, 
  22669.797, 0.7, 253.782, 5.59, 34.3, 39.9, "", 5.54, 78.49, 0.851}, 
 {"HRV", "Europe", "Croatia", "2021-02-19", 239254., 388., 310.571, 5407., 
  8., 17.857, 58279.752, 94.513, 75.652, 1317.088, 1.949, 4.35, 0.98, "", "", 
  798., 194.384, "", "", "", "", 4986., 1.293415*^6, 315.062, 1.215, 5376., 
  1.31, 0.058, 17.3, "people tested", "", "", "", "", 4782., "", "", "", 
  1165., 47.22, 4.105268*^6, 73.726, 44., 19.724, 13.053, 22669.797, 0.7, 
  253.782, 5.59, 34.3, 39.9, "", 5.54, 78.49, 0.851}, 
 {"HRV", "Europe", "Croatia", "2021-02-20", 239685., 431., 318., 5420., 13., 
  17.286, 58384.739, 104.987, 77.461, 1320.255, 3.167, 4.211, 1.02, "", "", 
  782., 190.487, "", "", "", "", 5579., 1.298994*^6, 316.421, 1.359, 5430., 
  1.323, 0.059, 17.1, "people tested", "", "", "", "", 5356., "", "", "", 
  1305., 47.22, 4.105268*^6, 73.726, 44., 19.724, 13.053, 22669.797, 0.7, 
  253.782, 5.59, 34.3, 39.9, "", 5.54, 78.49, 0.851}, 
 {"HRV", "Europe", "Croatia", "2021-02-21", 239945., 260., 326.857, 5429., 
  9., 15.857, 58448.072, 63.333, 79.619, 1322.447, 2.192, 3.863, 1.06, "", 
  "", 789., 192.192, "", "", 11.616, 2.83, 5458., 1.304452*^6, 317.751, 1.33, 
  5466., 1.331, 0.06, 16.7, "people tested", "", "", "", "", 5931., "", "", 
  "", 1445., 47.22, 4.105268*^6, 73.726, 44., 19.724, 13.053, 22669.797, 0.7, 
  253.782, 5.59, 34.3, 39.9, "", 5.54, 78.49, 0.851}, 
 {"HRV", "Europe", "Croatia", "2021-02-22", 240017., 72., 327.429, 5449., 
  20., 15.714, 58465.611, 17.538, 79.758, 1327.319, 4.872, 3.828, 1.09, "", 
  "", 792., 192.923, "", "", "", "", 2242., 1.306694*^6, 318.297, 0.546, 
  5482., 1.335, 0.06, 16.7, "people tested", 166146., 108311., 57835., "", 
  6506., 4.05, 2.64, 1.41, 1585., 47.22, 4.105268*^6, 73.726, 44., 19.724, 
  13.053, 22669.797, 0.7, 253.782, 5.59, 34.3, 39.9, "", 5.54, 78.49, 0.851}, 
 {"HRV", "Europe", "Croatia", "2021-02-23", 240360., 343., 337.286, 5462., 
  13., 15., 58549.162, 83.551, 82.159, 1330.486, 3.167, 3.654, 1.14, "", "", 
  786., 191.461, "", "", "", "", 6879., 1.313573*^6, 319.973, 1.676, 5509., 
  1.342, 0.061, 16.3, "people tested", "", "", "", "", 6757., "", "", "", 
  1646., 47.22, 4.105268*^6, 73.726, 44., 19.724, 13.053, 22669.797, 0.7, 
  253.782, 5.59, 34.3, 39.9, "", 5.54, 78.49, 0.851}, 
 {"HRV", "Europe", "Croatia", "2021-02-24", 241048., 688., 363.857, 5477., 
  15., 14.571, 58716.751, 167.59, 88.632, 1334.139, 3.654, 3.549, 1.18, "", 
  "", 791., 192.679, "", "", "", "", 7763., 1.321336*^6, 321.864, 1.891, 
  5568., 1.356, 0.065, 15.3, "people tested", 184076., 125771., 58305., "", 
  7009., 4.48, 3.06, 1.42, 1707., 47.22, 4.105268*^6, 73.726, 44., 19.724, 
  13.053, 22669.797, 0.7, 253.782, 5.59, 34.3, 39.9, "", 5.54, 78.49, 0.851}, 
 {"HRV", "Europe", "Croatia", "2021-02-25", 241592., 544., 389.429, 5489., 
  12., 12.857, 58849.264, 132.513, 94.861, 1337.063, 2.923, 3.132, 1.18, "", 
  "", 790., 192.436, "", "", "", "", 6433., 1.327769*^6, 323.431, 1.567, 
  5620., 1.369, 0.069, 14.4, "people tested", 194267., 135756., 58511., 
  10191., 7435., 4.73, 3.31, 1.43, 1811., 47.22, 4.105268*^6, 73.726, 44., 
  19.724, 13.053, 22669.797, 0.7, 253.782, 5.59, 34.3, 39.9, "", 5.54, 78.49, 
  0.851}, {"HRV", "Europe", "Croatia", "2021-02-26", 242097., 505., 406.143, 
  5503., 14., 13.714, 58972.277, 123.013, 98.932, 1340.473, 3.41, 3.341, 
  1.17, "", "", 780., 190., "", "", "", "", 5071., 1.33284*^6, 324.666, 
  1.235, 5632., 1.372, 0.072, 13.9, "people tested", "", "", "", "", 7252., 
  "", "", "", 1767., 47.22, 4.105268*^6, 73.726, 44., 19.724, 13.053, 
  22669.797, 0.7, 253.782, 5.59, 34.3, 39.9, "", 5.54, 78.49, 0.851}, 
 {"HRV", "Europe", "Croatia", "2021-02-27", 242617., 520., 418.857, 5511., 
  8., 13., 59098.943, 126.667, 102.029, 1342.421, 1.949, 3.167, 1.17, "", "", 
  760., 185.128, "", "", "", "", 6002., 1.338842*^6, 326.128, 1.462, 5693., 
  1.387, 0.074, 13.6, "people tested", "", "", "", "", 7069., "", "", "", 
  1722., 47.22, 4.105268*^6, 73.726, 44., 19.724, 13.053, 22669.797, 0.7, 
  253.782, 5.59, 34.3, 39.9, "", 5.54, 78.49, 0.851}, 
 {"HRV", "Europe", "Croatia", "2021-02-28", 242973., 356., 432.571, 5526., 
  15., 13.857, 59185.661, 86.718, 105.37, 1346.075, 3.654, 3.375, 1.17, "", 
  "", 762., 185.615, "", "", 11.566, 2.817, 5810., 1.344652*^6, 327.543, 
  1.415, 5743., 1.399, 0.075, 13.3, "people tested", "", "", "", "", 6886., 
  "", "", "", 1677., 47.22, 4.105268*^6, 73.726, 44., 19.724, 13.053, 
  22669.797, 0.7, 253.782, 5.59, 34.3, 39.9, "", 5.54, 78.49, 0.851}, 
 {"HRV", "Europe", "Croatia", "2021-03-01", 243064., 91., 435.286, 5537., 
  11., 12.571, 59207.828, 22.167, 106.031, 1348.755, 2.679, 3.062, 1.17, "", 
  "", 791., 192.679, "", "", "", "", 2294., 1.346946*^6, 328.102, 0.559, 
  5750., 1.401, 0.076, 13.2, "people tested", 213068., 153085., 59983., "", 
  6703., 5.19, 3.73, 1.46, 1633., 43.52, 4.105268*^6, 73.726, 44., 19.724, 
  13.053, 22669.797, 0.7, 253.782, 5.59, 34.3, 39.9, "", 5.54, 78.49, 0.851}, 
 {"HRV", "Europe", "Croatia", "2021-03-02", 243458., 394., 442.571, 5548., 
  11., 12.286, 59303.802, 95.974, 107.806, 1351.434, 2.679, 2.993, 1.18, "", 
  "", 770., 187.564, "", "", "", "", 7245., 1.354191*^6, 329.867, 1.765, 
  5803., 1.414, 0.076, 13.1, "people tested", "", "", "", "", 6800., "", "", 
  "", 1656., 43.52, 4.105268*^6, 73.726, 44., 19.724, 13.053, 22669.797, 0.7, 
  253.782, 5.59, 34.3, 39.9, "", 5.54, 78.49, 0.851}, 
 {"HRV", "Europe", "Croatia", "2021-03-03", 244205., 747., 451., 5555., 7., 
  11.143, 59485.763, 181.961, 109.859, 1353.139, 1.705, 2.714, 1.19, "", "", 
  758., 184.641, "", "", "", "", 7292., 1.361483*^6, 331.643, 1.776, 5735., 
  1.397, 0.079, 12.7, "people tested", "", "", "", "", 6897., "", "", "", 
  1680., 43.52, 4.105268*^6, 73.726, 44., 19.724, 13.053, 22669.797, 0.7, 
  253.782, 5.59, 34.3, 39.9, "", 5.54, 78.49, 0.851}, 
 {"HRV", "Europe", "Croatia", "2021-03-04", 244872., 667., 468.571, 5564., 
  9., 10.714, 59648.237, 162.474, 114.139, 1355.332, 2.192, 2.61, 1.2, "", 
  "", 740., 180.256, "", "", "", "", 6965., 1.368448*^6, 333.34, 1.697, 
  5811., 1.415, 0.081, 12.4, "people tested", 242000., 182000., 60000., "", 
  6819., 5.89, 4.43, 1.46, 1661., 43.52, 4.105268*^6, 73.726, 44., 19.724, 
  13.053, 22669.797, 0.7, 253.782, 5.59, 34.3, 39.9, "", 5.54, 78.49, 0.851}, 
 {"HRV", "Europe", "Croatia", "2021-03-05", 245462., 590., 480.714, 5570., 
  6., 9.571, 59791.955, 143.718, 117.097, 1356.793, 1.462, 2.331, 1.2, "", 
  "", 744., 181.231, "", "", "", "", 5429., 1.373877*^6, 334.662, 1.322, 
  5862., 1.428, 0.082, 12.2, "people tested", "", "", "", "", 6977., "", "", 
  "", 1700., 43.52, 4.105268*^6, 73.726, 44., 19.724, 13.053, 22669.797, 0.7, 
  253.782, 5.59, 34.3, 39.9, "", 5.54, 78.49, 0.851}, 
 {"HRV", "Europe", "Croatia", "2021-03-06", 246120., 658., 500.429, 5585., 
  15., 10.571, 59952.237, 160.282, 121.899, 1360.447, 3.654, 2.575, 1.2, "", 
  "", 738., 179.769, "", "", "", "", 5838., 1.379715*^6, 336.084, 1.422, 
  5839., 1.422, 0.086, 11.7, "people tested", "", "", "", "", 7135., "", "", 
  "", 1738., 43.52, 4.105268*^6, 73.726, 44., 19.724, 13.053, 22669.797, 0.7, 
  253.782, 5.59, 34.3, 39.9, "", 5.54, 78.49, 0.851}, 
 {"HRV", "Europe", "Croatia", "2021-03-07", 246514., 394., 505.857, 5590., 
  5., 9.143, 60048.211, 95.974, 123.221, 1361.665, 1.218, 2.227, 1.2, "", "", 
  767., 186.833, "", "", 12.913, 3.145, 6053., 1.385768*^6, 337.558, 1.474, 
  5874., 1.431, 0.086, 11.6, "people tested", "", "", "", "", 7293., "", "", 
  "", 1776., 43.52, 4.105268*^6, 73.726, 44., 19.724, 13.053, 22669.797, 0.7, 
  253.782, 5.59, 34.3, 39.9, "", 5.54, 78.49, 0.851}, 
 {"HRV", "Europe", "Croatia", "2021-03-08", 246608., 94., 506.286, 5609., 
  19., 10.286, 60071.109, 22.897, 123.326, 1366.293, 4.628, 2.505, 1.21, "", 
  "", 805., 196.09, "", "", "", "", "", "", "", "", 6419., 1.564, 0.079, 
  12.7, "people tested", 265223., 202167., 63056., "", 7451., 6.46, 4.92, 
  1.54, 1815., 43.52, 4.105268*^6, 73.726, 44., 19.724, 13.053, 22669.797, 
  0.7, 253.782, 5.59, 34.3, 39.9, "", 5.54, 78.49, 0.851}, 
 {"HRV", "Europe", "Croatia", "2021-03-09", 247099., 491., 520.143, 5621., 
  12., 10.429, 60190.711, 119.602, 126.701, 1369.216, 2.923, 2.54, 1.23, "", 
  "", 785., 191.218, "", "", "", "", "", "", "", "", 6257., 1.524, 0.083, 
  12., "people tested", "", "", "", "", 7349., "", "", "", 1790., 43.52, 
  4.105268*^6, 73.726, 44., 19.724, 13.053, 22669.797, 0.7, 253.782, 5.59, 
  34.3, 39.9, "", 5.54, 78.49, 0.851}, {"HRV", "Europe", "Croatia", 
  "2021-03-10", 248061., 962., 550.857, 5625., 4., 10., 60425.044, 234.333, 
  134.183, 1370.191, 0.974, 2.436, 1.26, "", "", 807., 196.577, "", "", "", 
  "", "", "", "", "", 6089., 1.483, 0.09, 11.1, "people tested", "", "", "", 
  "", 7248., "", "", "", 1766., 43.52, 4.105268*^6, 73.726, 44., 19.724, 
  13.053, 22669.797, 0.7, 253.782, 5.59, 34.3, 39.9, "", 5.54, 78.49, 0.851}, 
 {"HRV", "Europe", "Croatia", "2021-03-11", 248838., 777., 566.571, 5635., 
  10., 10.143, 60614.313, 189.269, 138.011, 1372.627, 2.436, 2.471, 1.26, "", 
  "", 811., 197.551, "", "", "", "", "", "", "", "", 5967., 1.453, 0.095, 
  10.5, "people tested", "", "", "", "", 7146., "", "", "", 1741., 43.52, 
  4.105268*^6, 73.726, 44., 19.724, 13.053, 22669.797, 0.7, 253.782, 5.59, 
  34.3, 39.9, "", 5.54, 78.49, 0.851}, {"HRV", "Europe", "Croatia", 
  "2021-03-12", 249661., 823., 599.857, 5647., 12., 11., 60814.787, 200.474, 
  146.119, 1375.55, 2.923, 2.679, 1.28, "", "", 811., 197.551, "", "", "", 
  "", "", 1.416328*^6, 345.003, "", 6064., 1.477, 0.099, 10.1, 
  "people tested", 300956., 233423., 67533., "", 7593., 7.33, 5.69, 1.65, 
  1850., 43.52, 4.105268*^6, 73.726, 44., 19.724, 13.053, 22669.797, 0.7, 
  253.782, 5.59, 34.3, 39.9, "", 5.54, 78.49, 0.851}, 
 {"HRV", "Europe", "Croatia", "2021-03-13", 250484., 823., 623.429, 5670., 
  23., 12.143, 61015.261, 200.474, 151.861, 1381.152, 5.603, 2.958, 1.29, "", 
  "", 805., 196.09, "", "", "", "", "", "", "", "", 5945., 1.448, 0.105, 9.5, 
  "people tested", "", "", "", "", 8072., "", "", "", 1966., 43.52, 
  4.105268*^6, 73.726, 44., 19.724, 13.053, 22669.797, 0.7, 253.782, 5.59, 
  34.3, 39.9, "", 5.54, 78.49, 0.851}, {"HRV", "Europe", "Croatia", 
  "2021-03-14", 251045., 561., 647.286, 5677., 7., 12.429, 61151.915, 
  136.654, 157.672, 1382.857, 1.705, 3.027, 1.29, "", "", 855., 208.269, "", 
  "", 15.106, 3.68, "", "", "", "", 5796., 1.412, 0.112, 9., "people tested", 
  "", "", "", "", 8551., "", "", "", 2083., 43.52, 4.105268*^6, 73.726, 44., 
  19.724, 13.053, 22669.797, 0.7, 253.782, 5.59, 34.3, 39.9, "", 5.54, 78.49, 
  0.851}, {"HRV", "Europe", "Croatia", "2021-03-15", 251174., 129., 652.286, 
  5685., 8., 10.857, 61183.338, 31.423, 158.89, 1384.806, 1.949, 2.645, 1.31, 
  "", "", 874., 212.897, "", "", "", "", "", 1.431342*^6, 348.66, "", 5637., 
  1.373, 0.116, 8.6, "people tested", "", "", "", "", 9031., "", "", "", 
  2200., 43.52, 4.105268*^6, 73.726, 44., 19.724, 13.053, 22669.797, 0.7, 
  253.782, 5.59, 34.3, 39.9, "", 5.54, 78.49, 0.851}, 
 {"HRV", "Europe", "Croatia", "2021-03-16", 251865., 691., 680.857, 5697., 
  12., 10.857, 61351.658, 168.32, 165.85, 1387.729, 2.923, 2.645, 1.36, "", 
  "", 858., 209., "", "", "", "", "", "", "", "", 5843., 1.423, 0.117, 8.6, 
  "people tested", "", "", "", "", 9063., "", "", "", 2208., 43.52, 
  4.105268*^6, 73.726, 44., 19.724, 13.053, 22669.797, 0.7, 253.782, 5.59, 
  34.3, 39.9, "", 5.54, 78.49, 0.851}, {"HRV", "Europe", "Croatia", 
  "2021-03-17", 253310., 1445., 749.857, 5709., 12., 12., 61703.645, 351.987, 
  182.657, 1390.652, 2.923, 2.923, 1.39, "", "", 889., 216.551, "", "", "", 
  "", "", "", "", "", 6048., 1.473, 0.124, 8.1, "people tested", "", "", "", 
  "", 9096., "", "", "", 2216., 43.52, 4.105268*^6, 73.726, 44., 19.724, 
  13.053, 22669.797, 0.7, 253.782, 5.59, 34.3, 39.9, "", 5.54, 78.49, 0.851}, 
 {"HRV", "Europe", "Croatia", "2021-03-18", 254507., 1197., 809.857, 5726., 
  17., 13., 61995.222, 291.577, 197.273, 1394.793, 4.141, 3.167, 1.38, "", 
  "", 894., 217.769, "", "", "", "", "", "", "", "", 6253., 1.523, 0.13, 7.7, 
  "people tested", "", "", "", "", 9128., "", "", "", 2223., 43.52, 
  4.105268*^6, 73.726, 44., 19.724, 13.053, 22669.797, 0.7, 253.782, 5.59, 
  34.3, 39.9, "", 5.54, 78.49, 0.851}, {"HRV", "Europe", "Croatia", 
  "2021-03-19", 255619., 1112., 851.143, 5743., 17., 13.714, 62266.093, 
  270.871, 207.329, 1398.934, 4.141, 3.341, 1.36, "", "", 918., 223.615, "", 
  "", "", "", "", 1.461537*^6, 356.015, "", 6458., 1.573, 0.132, 7.6, 
  "people tested", 365082., 288622., 76460., "", 9161., 8.89, 7.03, 1.86, 
  2232., 43.52, 4.105268*^6, 73.726, 44., 19.724, 13.053, 22669.797, 0.7, 
  253.782, 5.59, 34.3, 39.9, "", 5.54, 78.49, 0.851}, 
 {"HRV", "Europe", "Croatia", "2021-03-20", 256805., 1186., 903., 5753., 10., 
  11.857, 62554.99, 288.897, 219.961, 1401.37, 2.436, 2.888, 1.35, "", "", 
  931., 226.782, "", "", "", "", "", "", "", "", 6505., 1.585, 0.139, 7.2, 
  "people tested", "", "", "", "", 9070., "", "", "", 2209., 43.52, 
  4.105268*^6, 73.726, 44., 19.724, 13.053, 22669.797, 0.7, 253.782, 5.59, 
  34.3, 39.9, "", 5.54, 78.49, 0.851}, {"HRV", "Europe", "Croatia", 
  "2021-03-21", 257639., 834., 942., 5773., 20., 13.714, 62758.144, 203.154, 
  229.461, 1406.242, 4.872, 3.341, 1.34, "", "", 982., 239.205, "", "", 
  17.674, 4.305, "", "", "", "", 6552., 1.596, 0.144, 7., "people tested", 
  "", "", "", "", 8979., "", "", "", 2187., 43.52, 4.105268*^6, 73.726, 44., 
  19.724, 13.053, 22669.797, 0.7, 253.782, 5.59, 34.3, 39.9, "", 5.54, 78.49, 
  0.851}, {"HRV", "Europe", "Croatia", "2021-03-22", 257789., 150., 945., 
  5786., 13., 14.429, 62794.682, 36.538, 230.192, 1409.409, 3.167, 3.515, 
  1.35, "", "", 1033., 251.628, "", "", "", "", "", 1.477537*^6, 359.912, "", 
  6599., 1.607, 0.143, 7., "people tested", 390657., 311448., 79209., "", 
  8888., 9.52, 7.59, 1.93, 2165., 43.52, 4.105268*^6, 73.726, 44., 19.724, 
  13.053, 22669.797, 0.7, 253.782, 5.59, 34.3, 39.9, "", 5.54, 78.49, 0.851}, 
 {"HRV", "Europe", "Croatia", "2021-03-23", 258745., 956., 982.857, 5808., 
  22., 15.857, 63027.554, 232.872, 239.414, 1414.768, 5.359, 3.863, 1.38, "", 
  "", 1029., 250.654, "", "", "", "", "", "", "", "", 6754., 1.645, 0.146, 
  6.9, "people tested", "", "", "", "", 8511., "", "", "", 2073., 43.52, 
  4.105268*^6, 73.726, 44., 19.724, 13.053, 22669.797, 0.7, 253.782, 5.59, 
  34.3, 39.9, "", 5.54, 78.49, 0.851}, {"HRV", "Europe", "Croatia", 
  "2021-03-24", 260636., 1891., 1046.571, 5828., 20., 17., 63488.182, 
  460.628, 254.934, 1419.639, 4.872, 4.141, 1.41, "", "", 1038., 252.846, "", 
  "", "", "", "", "", "", "", 6909., 1.683, 0.151, 6.6, "people tested", "", 
  "", "", "", 8134., "", "", "", 1981., 43.52, 4.105268*^6, 73.726, 44., 
  19.724, 13.053, 22669.797, 0.7, 253.782, 5.59, 34.3, 39.9, "", 5.54, 78.49, 
  0.851}, {"HRV", "Europe", "Croatia", "2021-03-25", 262309., 1673., 
  1114.571, 5838., 10., 16., 63895.707, 407.525, 271.498, 1422.075, 2.436, 
  3.897, 1.42, "", "", 1071., 260.884, "", "", "", "", "", 1.503437*^6, 
  366.221, "", 7064., 1.721, 0.158, 6.3, "people tested", "", "", "", "", 
  7757., "", "", "", 1890., 43.52, 4.105268*^6, 73.726, 44., 19.724, 13.053, 
  22669.797, 0.7, 253.782, 5.59, 34.3, 39.9, "", 5.54, 78.49, 0.851}, 
 {"HRV", "Europe", "Croatia", "2021-03-26", 264111., 1802., 1213.143, 5854., 
  16., 15.857, 64334.655, 438.948, 295.509, 1425.973, 3.897, 3.863, 1.42, "", 
  "", 1107., 269.654, "", "", "", "", 8003., 1.51144*^6, 368.171, 1.949, 
  7129., 1.737, 0.17, 5.9, "people tested", 416745., 335916., 80829., "", 
  7380., 10.15, 8.18, 1.97, 1798., 43.52, 4.105268*^6, 73.726, 44., 19.724, 
  13.053, 22669.797, 0.7, 253.782, 5.59, 34.3, 39.9, "", 5.54, 78.49, 0.851}, 
 {"HRV", "Europe", "Croatia", "2021-03-27", 265901., 1790., 1299.429, 5872., 
  18., 17., 64770.68, 436.025, 316.527, 1430.357, 4.385, 4.141, 1.4, "", "", 
  1148., 279.641, "", "", "", "", 8291., 1.519731*^6, 370.19, 2.02, 7552., 
  1.84, 0.172, 5.8, "people tested", "", "", "", "", 7138., "", "", "", 
  1739., 43.52, 4.105268*^6, 73.726, 44., 19.724, 13.053, 22669.797, 0.7, 
  253.782, 5.59, 34.3, 39.9, "", 5.54, 78.49, 0.851}, 
 {"HRV", "Europe", "Croatia", "2021-03-28", 267222., 1321., 1369., 5893., 
  21., 17.143, 65092.462, 321.782, 333.474, 1435.473, 5.115, 4.176, 1.38, "", 
  "", 1201., 292.551, "", "", 23.332, 5.684, 7589., 1.52732*^6, 372.039, 
  1.849, 7874., 1.918, 0.174, 5.8, "people tested", 430396., 348648., 81748., 
  "", 6895., 10.48, 8.49, 1.99, 1680., 43.52, 4.105268*^6, 73.726, 44., 
  19.724, 13.053, 22669.797, 0.7, 253.782, 5.59, 34.3, 39.9, "", 5.54, 78.49, 
  0.851}, {"HRV", "Europe", "Croatia", "2021-03-29", 267522., 300., 1390.429, 
  5911., 18., 17.857, 65165.539, 73.077, 338.694, 1439.857, 4.385, 4.35, 
  1.36, "", "", 1247., 303.756, "", "", "", "", 2848., 1.530168*^6, 372.733, 
  0.694, 7519., 1.832, 0.185, 5.4, "people tested", "", "", "", "", 7872., 
  "", "", "", 1918., 43.52, 4.105268*^6, 73.726, 44., 19.724, 13.053, 
  22669.797, 0.7, 253.782, 5.59, 34.3, 39.9, "", 5.54, 78.49, 0.851}, 
 {"HRV", "Europe", "Croatia", "2021-03-30", 269009., 1487., 1466.286, 5928., 
  17., 17.143, 65527.756, 362.218, 357.172, 1443.998, 4.141, 4.176, 1.36, "", 
  "", 1289., 313.987, "", "", "", "", 9064., 1.539232*^6, 374.941, 2.208, 
  7580., 1.846, 0.193, 5.2, "people tested", "", "", "", "", 9136., "", "", 
  "", 2225., 43.52, 4.105268*^6, 73.726, 44., 19.724, 13.053, 22669.797, 0.7, 
  253.782, 5.59, 34.3, 39.9, "", 5.54, 78.49, 0.851}, 
 {"HRV", "Europe", "Croatia", "2021-03-31", 271632., 2623., 1570.857, 5947., 
  19., 17., 66166.691, 638.935, 382.644, 1448.626, 4.628, 4.141, 1.35, "", 
  "", 1337., 325.679, "", "", "", "", 10622., 1.549854*^6, 377.528, 2.587, 
  7864., 1.916, 0.2, 5., "people tested", 476499., 385724., 89313., "", 
  10400., 11.61, 9.4, 2.18, 2533., 43.52, 4.105268*^6, 73.726, 44., 19.724, 
  13.053, 22669.797, 0.7, 253.782, 5.59, 34.3, 39.9, "", 5.54, 78.49, 0.851}, 
 {"HRV", "Europe", "Croatia", "2021-04-01", 274054., 2422., 1677.857, 5967., 
  20., 18.429, 66756.665, 589.974, 408.708, 1453.498, 4.872, 4.489, 1.32, "", 
  "", 1390., 338.589, "", "", "", "", 9476., 1.55933*^6, 379.836, 2.308, 
  7985., 1.945, 0.21, 4.8, "people tested", 498417., 404518., 92380., 21918., 
  12599., 12.14, 9.85, 2.25, 3069., 43.52, 4.105268*^6, 73.726, 44., 19.724, 
  13.053, 22669.797, 0.7, 253.782, 5.59, 34.3, 39.9, "", 5.54, 78.49, 0.851}, 
 {"HRV", "Europe", "Croatia", "2021-04-02", 276416., 2362., 1757.857, 5996., 
  29., 20.286, 67332.023, 575.358, 428.195, 1460.562, 7.064, 4.941, 1.28, "", 
  "", 1464., 356.615, "", "", "", "", 8697., 1.568027*^6, 381.955, 2.118, 
  8084., 1.969, 0.217, 4.6, "people tested", 517112., 419431., 96047., 
  18695., 14338., 12.6, 10.22, 2.34, 3493., 43.52, 4.105268*^6, 73.726, 44., 
  19.724, 13.053, 22669.797, 0.7, 253.782, 5.59, 34.3, 39.9, "", 5.54, 78.49, 
  0.851}, {"HRV", "Europe", "Croatia", "2021-04-03", 278650., 2234., 
  1821.286, 6025., 29., 21.857, 67876.202, 544.179, 443.646, 1467.626, 7.064, 
  5.324, 1.22, "", "", 1469., 357.833, "", "", "", "", 7623., 1.57565*^6, 
  383.812, 1.857, 7988., 1.946, 0.228, 4.4, "people tested", "", "", "", "", 
  13882., "", "", "", 3382., 43.52, 4.105268*^6, 73.726, 44., 19.724, 13.053, 
  22669.797, 0.7, 253.782, 5.59, 34.3, 39.9, "", 5.54, 78.49, 0.851}, 
 {"HRV", "Europe", "Croatia", "2021-04-04", 280026., 1376., 1829.143, 6058., 
  33., 23.571, 68211.381, 335.179, 445.56, 1475.665, 8.038, 5.742, 1.16, "", 
  "", 1511., 368.064, "", "", 31.284, 7.621, 6850., 1.5825*^6, 385.48, 1.669, 
  7883., 1.92, 0.232, 4.3, "people tested", 524371., 426037., 98334., "", 
  13425., 12.77, 10.38, 2.4, 3270., 43.52, 4.105268*^6, 73.726, 44., 19.724, 
  13.053, 22669.797, 0.7, 253.782, 5.59, 34.3, 39.9, "", 5.54, 78.49, 0.851}, 
 {"HRV", "Europe", "Croatia", "2021-04-05", 280164., 138., 1806., 6083., 25., 
  24.571, 68244.996, 33.615, 439.923, 1481.755, 6.09, 5.985, 1.1, "", "", 
  1616., 393.641, "", "", "", "", 1154., 1.583654*^6, 385.761, 0.281, 7641., 
  1.861, 0.236, 4.2, "people tested", "", "", "", "", 11376., "", "", "", 
  2771., 43.52, 4.105268*^6, 73.726, 44., 19.724, 13.053, 22669.797, 0.7, 
  253.782, 5.59, 34.3, 39.9, "", 5.54, 78.49, 0.851}, 
 {"HRV", "Europe", "Croatia", "2021-04-06", 280899., 735., 1698.571, 6113., 
  30., 26.429, 68424.035, 179.038, 413.754, 1489.062, 7.308, 6.438, 1.07, "", 
  "", 1713., 417.269, "", "", "", "", 6333., 1.589987*^6, 387.304, 1.543, 
  7251., 1.766, 0.234, 4.3, "people tested", 526414., 427387., 99027., "", 
  9326., 12.82, 10.41, 2.41, 2272., 52.78, 4.105268*^6, 73.726, 44., 19.724, 
  13.053, 22669.797, 0.7, 253.782, 5.59, 34.3, 39.9, "", 5.54, 78.49, 0.851}, 
 {"HRV", "Europe", "Croatia", "2021-04-07", 282548., 1649., 1559.429, 6149., 
  36., 28.857, 68825.714, 401.679, 379.86, 1497.832, 8.769, 7.029, 1.1, "", 
  "", 1750., 426.282, "", "", "", "", 9466., 1.599453*^6, 389.61, 2.306, 
  7086., 1.726, 0.22, 4.5, "people tested", 533409., 432601., 100808., 6995., 
  8130., 12.99, 10.54, 2.46, 1980., 52.78, 4.105268*^6, 73.726, 44., 19.724, 
  13.053, 22669.797, 0.7, 253.782, 5.59, 34.3, 39.9, "", 5.54, 78.49, 0.851}, 
 {"HRV", "Europe", "Croatia", "2021-04-08", 285765., 3217., 1673., 6185., 
  36., 31.143, 69609.341, 783.627, 407.525, 1506.601, 8.769, 7.586, 1.22, "", 
  "", 1756., 427.743, "", "", "", "", 11216., 1.610669*^6, 392.342, 2.732, 
  7334., 1.786, 0.228, 4.4, "people tested", 543436., 440890., 102546., 
  10027., 6431., 13.24, 10.74, 2.5, 1567., 52.78, 4.105268*^6, 73.726, 44., 
  19.724, 13.053, 22669.797, 0.7, 253.782, 5.59, 34.3, 39.9, "", 5.54, 78.49, 
  0.851}, {"HRV", "Europe", "Croatia", "2021-04-09", 288364., 2599., 
  1706.857, 6235., 50., 34.143, 70242.43, 633.089, 415.772, 1518.78, 12.179, 
  8.317, 1.24, "", "", 1768., 430.666, "", "", "", "", 8994., 1.619663*^6, 
  394.533, 2.191, 7377., 1.797, 0.231, 4.3, "people tested", 565785., 
  458762., 107023., 22349., 6953., 13.78, 11.17, 2.61, 1694., 52.78, 
  4.105268*^6, 73.726, 44., 19.724, 13.053, 22669.797, 0.7, 253.782, 5.59, 
  34.3, 39.9, "", 5.54, 78.49, 0.851}, {"HRV", "Europe", "Croatia", 
  "2021-04-10", 290899., 2535., 1749.857, 6269., 34., 34.857, 70859.929, 
  617.499, 426.247, 1527.062, 8.282, 8.491, 1.24, "", "", 1796., 437.487, "", 
  "", "", "", 10140., 1.629803*^6, 397.003, 2.47, 7736., 1.884, 0.226, 4.4, 
  "people tested", 583931., 473522., 110409., 18146., 9027., 14.22, 11.53, 
  2.69, 2199., 52.78, 4.105268*^6, 73.726, 44., 19.724, 13.053, 22669.797, 
  0.7, 253.782, 5.59, 34.3, 39.9, "", 5.54, 78.49, 0.851}, 
 {"HRV", "Europe", "Croatia", "2021-04-11", 292516., 1617., 1784.286, 6308., 
  39., 35.714, 71253.813, 393.884, 434.633, 1536.562, 9.5, 8.7, 1.21, "", "", 
  1870., 455.512, "", "", 37.765, 9.199, 9307., 1.63911*^6, 399.27, 2.267, 
  8087., 1.97, 0.221, 4.5, "people tested", 588183., 477617., 110566., 4252., 
  9116., 14.33, 11.63, 2.69, 2221., 52.78, 4.105268*^6, 73.726, 44., 19.724, 
  13.053, 22669.797, 0.7, 253.782, 5.59, 34.3, 39.9, "", 5.54, 78.49, 0.851}, 
 {"HRV", "Europe", "Croatia", "2021-04-12", 292938., 422., 1824.857, 6333., 
  25., 35.714, 71356.608, 102.795, 444.516, 1542.652, 6.09, 8.7, 1.2, "", "", 
  1953., 475.73, "", "", "", "", 3201., 1.642311*^6, 400.05, 0.78, 8380., 
  2.041, 0.218, 4.6, "people tested", 595369., 483825., 111544., 7186., 
  9997., 14.5, 11.79, 2.72, 2435., 52.78, 4.105268*^6, 73.726, 44., 19.724, 
  13.053, 22669.797, 0.7, 253.782, 5.59, 34.3, 39.9, "", 5.54, 78.49, 0.851}, 
 {"HRV", "Europe", "Croatia", "2021-04-13", 294874., 1936., 1996.429, 6358., 
  25., 35., 71828.197, 471.589, 486.309, 1548.742, 6.09, 8.526, 1.19, "", "", 
  1948., 474.512, "", "", "", "", 10214., 1.652525*^6, 402.538, 2.488, 8934., 
  2.176, 0.223, 4.5, "people tested", 605423., 491601., 113822., 10054., 
  11287., 14.75, 11.97, 2.77, 2749., 52.78, 4.105268*^6, 73.726, 44., 19.724, 
  13.053, 22669.797, 0.7, 253.782, 5.59, 34.3, 39.9, "", 5.54, 78.49, 0.851}, 
 {"HRV", "Europe", "Croatia", "2021-04-14", 297973., 3099., 2203.571, 6399., 
  41., 35.714, 72583.081, 754.884, 536.767, 1558.729, 9.987, 8.7, 1.18, "", 
  "", 1955., 476.217, "", "", "", "", 11017., 1.663542*^6, 405.221, 2.684, 
  9156., 2.23, 0.241, 4.2, "people tested", 617516., 500233., 117283., 
  12093., 12015., 15.04, 12.19, 2.86, 2927., 52.78, 4.105268*^6, 73.726, 44., 
  19.724, 13.053, 22669.797, 0.7, 253.782, 5.59, 34.3, 39.9, "", 5.54, 78.49, 
  0.851}, {"HRV", "Europe", "Croatia", "2021-04-15", 300900., 2927., 
  2162.143, 6442., 43., 36.714, 73296.067, 712.986, 526.675, 1569.203, 
  10.474, 8.943, 1.16, "", "", 1988., 484.256, "", "", "", "", "", "", "", 
  "", 8990., 2.19, 0.241, 4.2, "people tested", 643834., 519375., 124459., 
  26318., 14343., 15.68, 12.65, 3.03, 3494., 52.78, 4.105268*^6, 73.726, 44., 
  19.724, 13.053, 22669.797, 0.7, 253.782, 5.59, 34.3, 39.9, "", 5.54, 78.49, 
  0.851}, {"HRV", "Europe", "Croatia", "2021-04-16", 303598., 2698., 
  2176.286, 6486., 44., 35.857, 73953.272, 657.204, 530.12, 1579.921, 10.718, 
  8.734, 1.14, "", "", 2003., 487.91, "", "", "", "", "", 1.683651*^6, 
  410.12, "", 9141., 2.227, 0.238, 4.2, "people tested", 671839., 539487., 
  132352., 28005., 15151., 16.37, 13.14, 3.22, 3691., 52.78, 4.105268*^6, 
  73.726, 44., 19.724, 13.053, 22669.797, 0.7, 253.782, 5.59, 34.3, 39.9, "", 
  5.54, 78.49, 0.851}, {"HRV", "Europe", "Croatia", "2021-04-17", 306225., 
  2627., 2189.429, 6523., 37., 36.286, 74593.181, 639.91, 533.322, 1588.934, 
  9.013, 8.839, 1.12, "", "", 2014., 490.589, "", "", "", "", "", "", "", "", 
  8630., 2.102, 0.254, 3.9, "people tested", 691265., 552559., 138706., 
  19426., 15333., 16.84, 13.46, 3.38, 3735., 52.78, 4.105268*^6, 73.726, 44., 
  19.724, 13.053, 22669.797, 0.7, 253.782, 5.59, 34.3, 39.9, "", 5.54, 78.49, 
  0.851}, {"HRV", "Europe", "Croatia", "2021-04-18", 307790., 1565., 2182., 
  6562., 39., 36.286, 74974.399, 381.217, 531.512, 1598.434, 9.5, 8.839, 1.1, 
  "", "", 2105., 512.756, "", "", 40.333, 9.825, "", "", "", "", 8238., 
  2.007, 0.265, 3.8, "people tested", 693530., 553883., 139647., 2265., 
  15050., 16.89, 13.49, 3.4, 3666., 52.78, 4.105268*^6, 73.726, 44., 19.724, 
  13.053, 22669.797, 0.7, 253.782, 5.59, 34.3, 39.9, "", 5.54, 78.49, 0.851}, 
 {"HRV", "Europe", "Croatia", "2021-04-19", 308200., 410., 2180.286, 6601., 
  39., 38.286, 75074.27, 99.872, 531.095, 1607.934, 9.5, 9.326, 1.08, "", "", 
  2179., 530.781, "", "", "", "", "", 1.703343*^6, 414.916, "", 8719., 2.124, 
  0.25, 4., "people tested", 698032., 556969., 141063., 4502., 14666., 17., 
  13.57, 3.44, 3572., 52.78, 4.105268*^6, 73.726, 44., 19.724, 13.053, 
  22669.797, 0.7, 253.782, 5.59, 34.3, 39.9, "", 5.54, 78.49, 0.851}, 
 {"HRV", "Europe", "Croatia", "2021-04-20", 310306., 2106., 2204.571, 6643., 
  42., 40.714, 75587.27, 512.999, 537.01, 1618.165, 10.231, 9.918, 1.07, "", 
  "", 2198., 535.41, "", "", "", "", 9831., 1.713174*^6, 417.311, 2.395, 
  8664., 2.11, 0.254, 3.9, "people tested", 708960., 565164., 143796., 
  10928., 14791., 17.27, 13.77, 3.5, 3603., 52.78, 4.105268*^6, 73.726, 44., 
  19.724, 13.053, 22669.797, 0.7, 253.782, 5.59, 34.3, 39.9, "", 5.54, 78.49, 
  0.851}, {"HRV", "Europe", "Croatia", "2021-04-21", 313423., 3117., 
  2207.143, 6692., 49., 41.857, 76346.538, 759.268, 537.637, 1630.101, 
  11.936, 10.196, 1.05, "", "", 2201., 536.14, "", "", "", "", 10523., 
  1.723697*^6, 419.874, 2.563, 8594., 2.093, 0.257, 3.9, "people tested", 
  726315., 578273., 148042., 17355., 15543., 17.69, 14.09, 3.61, 3786., 
  52.78, 4.105268*^6, 73.726, 44., 19.724, 13.053, 22669.797, 0.7, 253.782, 
  5.59, 34.3, 39.9, "", 5.54, 78.49, 0.851}, {"HRV", "Europe", "Croatia", 
  "2021-04-22", 316308., 2885., 2201.143, 6738., 46., 42.286, 77049.294, 
  702.756, 536.175, 1641.306, 11.205, 10.3, 1.03, "", "", 2229., 542.961, "", 
  "", "", "", 10537., 1.734234*^6, 422.441, 2.567, 8662., 2.11, 0.254, 3.9, 
  "people tested", 746878., 593972., 152906., 20563., 14721., 18.19, 14.47, 
  3.72, 3586., 52.78, 4.105268*^6, 73.726, 44., 19.724, 13.053, 22669.797, 
  0.7, 253.782, 5.59, 34.3, 39.9, "", 5.54, 78.49, 0.851}, 
 {"HRV", "Europe", "Croatia", "2021-04-23", 318837., 2529., 2177., 6784., 
  46., 42.571, 77665.331, 616.038, 530.294, 1652.511, 11.205, 10.37, 1.02, 
  "", "", 2227., 542.474, "", "", "", "", 8783., 1.743017*^6, 424.581, 2.139, 
  8481., 2.066, 0.257, 3.9, "people tested", 770221., 611792., 158429., 
  23343., 14055., 18.76, 14.9, 3.86, 3424., 52.78, 4.105268*^6, 73.726, 44., 
  19.724, 13.053, 22669.797, 0.7, 253.782, 5.59, 34.3, 39.9, "", 5.54, 78.49, 
  0.851}, {"HRV", "Europe", "Croatia", "2021-04-24", 321372., 2535., 
  2163.857, 6815., 31., 41.714, 78282.831, 617.499, 527.093, 1660.062, 7.551, 
  10.161, 1., "", "", 2214., 539.307, "", "", "", "", 9184., 1.752201*^6, 
  426.818, 2.237, 8855., 2.157, 0.244, 4.1, "people tested", 785869., 
  621077., 164792., 15648., 13515., 19.14, 15.13, 4.01, 3292., 52.78, 
  4.105268*^6, 73.726, 44., 19.724, 13.053, 22669.797, 0.7, 253.782, 5.59, 
  34.3, 39.9, "", 5.54, 78.49, 0.851}, {"HRV", "Europe", "Croatia", 
  "2021-04-25", 322626., 1254., 2119.429, 6854., 39., 41.714, 78588.292, 
  305.461, 516.27, 1669.562, 9.5, 10.161, 0.97, "", "", 2288., 557.333, "", 
  "", 42.801, 10.426, 7007., 1.759208*^6, 428.525, 1.707, 8918., 2.172, 
  0.238, 4.2, "people tested", 795597., 627216., 168381., 9728., 14581., 
  19.38, 15.28, 4.1, 3552., 52.78, 4.105268*^6, 73.726, 44., 19.724, 13.053, 
  22669.797, 0.7, 253.782, 5.59, 34.3, 39.9, "", 5.54, 78.49, 0.851}, 
 {"HRV", "Europe", "Croatia", "2021-04-26", 323036., 410., 2119.429, 6905., 
  51., 43.429, 78688.164, 99.872, 516.27, 1681.985, 12.423, 10.579, 0.96, "", 
  "", 2315., 563.91, "", "", "", "", 3417., 1.762625*^6, 429.357, 0.832, 
  8469., 2.063, 0.25, 4., "people tested", 798717., 629108., 169609., 3120., 
  14384., 19.46, 15.32, 4.13, 3504., 52.78, 4.105268*^6, 73.726, 44., 19.724, 
  13.053, 22669.797, 0.7, 253.782, 5.59, 34.3, 39.9, "", 5.54, 78.49, 0.851}, 
 {"HRV", "Europe", "Croatia", "2021-04-27", 324833., 1797., 2075.286, 6957., 
  52., 44.857, 79125.894, 437.73, 505.518, 1694.652, 12.667, 10.927, 0.95, 
  "", "", 2263., 551.243, "", "", "", "", 9890., 1.772515*^6, 431.766, 2.409, 
  8477., 2.065, 0.245, 4.1, "people tested", 812984., 639564., 173420., 
  14267., 14861., 19.8, 15.58, 4.22, 3620., 49.07, 4.105268*^6, 73.726, 44., 
  19.724, 13.053, 22669.797, 0.7, 253.782, 5.59, 34.3, 39.9, "", 5.54, 78.49, 
  0.851}, {"HRV", "Europe", "Croatia", "2021-04-28", 327737., 2904., 
  2044.857, 7001., 44., 44.143, 79833.278, 707.384, 498.106, 1705.37, 10.718, 
  10.753, 0.93, "", "", 2278., 554.897, "", "", "", "", 12032., 1.784547*^6, 
  434.697, 2.931, 8693., 2.118, 0.235, 4.3, "people tested", 825839., 
  648709., 177130., 12855., 14218., 20.12, 15.8, 4.31, 3463., 49.07, 
  4.105268*^6, 73.726, 44., 19.724, 13.053, 22669.797, 0.7, 253.782, 5.59, 
  34.3, 39.9, "", 5.54, 78.49, 0.851}, {"HRV", "Europe", "Croatia", 
  "2021-04-29", 330176., 2439., 1981.143, 7040., 39., 43.143, 80427.392, 
  594.115, 482.586, 1714.87, 9.5, 10.509, 0.91, "", "", 2239., 545.397, "", 
  "", "", "", 10358., 1.794905*^6, 437.22, 2.523, 8667., 2.111, 0.229, 4.4, 
  "people tested", 872726., 682757., 189969., 46887., 17978., 21.26, 16.63, 
  4.63, 4379., 49.07, 4.105268*^6, 73.726, 44., 19.724, 13.053, 22669.797, 
  0.7, 253.782, 5.59, 34.3, 39.9, "", 5.54, 78.49, 0.851}, 
 {"HRV", "Europe", "Croatia", "2021-04-30", 332183., 2007., 1906.571, 7081., 
  41., 42.429, 80916.276, 488.884, 464.421, 1724.857, 9.987, 10.335, 0.89, 
  "", "", 2237., 544.91, "", "", "", "", 9282., 1.804187*^6, 439.481, 2.261, 
  8739., 2.129, 0.218, 4.6, "people tested", 901120., 702470., 198650., 
  28394., 18700., 21.95, 17.11, 4.84, 4555., 49.07, 4.105268*^6, 73.726, 44., 
  19.724, 13.053, 22669.797, 0.7, 253.782, 5.59, 34.3, 39.9, "", 5.54, 78.49, 
  0.851}, {"HRV", "Europe", "Croatia", "2021-05-01", 334229., 2046., 
  1836.714, 7130., 49., 45., 81414.66, 498.384, 447.404, 1736.793, 11.936, 
  10.962, 0.87, "", "", 2210., 538.333, "", "", "", "", 10318., 1.814505*^6, 
  441.994, 2.513, 8901., 2.168, 0.206, 4.8, "people tested", 907575., 
  707057., 200518., 6455., 17387., 22.11, 17.22, 4.88, 4235., 49.07, 
  4.105268*^6, 73.726, 44., 19.724, 13.053, 22669.797, 0.7, 253.782, 5.59, 
  34.3, 39.9, "", 5.54, 78.49, 0.851}, {"HRV", "Europe", "Croatia", 
  "2021-05-02", 335173., 944., 1792.429, 7182., 52., 46.857, 81644.609, 
  229.948, 436.617, 1749.459, 12.667, 11.414, 0.85, "", "", 2223., 541.499, 
  "", "", 38.339, 9.339, 8370., 1.822875*^6, 444.033, 2.039, 9095., 2.215, 
  0.197, 5.1, "people tested", 908839., 708137., 200702., 1264., 16177., 
  22.14, 17.25, 4.89, 3941., 49.07, 4.105268*^6, 73.726, 44., 19.724, 13.053, 
  22669.797, 0.7, 253.782, 5.59, 34.3, 39.9, "", 5.54, 78.49, 0.851}, 
 {"HRV", "Europe", "Croatia", "2021-05-03", 335522., 349., 1783.714, 7218., 
  36., 44.714, 81729.622, 85.013, 434.494, 1758.229, 8.769, 10.892, 0.85, "", 
  "", 2247., 547.346, "", "", "", "", 4193., 1.827068*^6, 445.055, 1.021, 
  9206., 2.242, 0.194, 5.2, "people tested", 921527., 716861., 204666., 
  12688., 17544., 22.45, 17.46, 4.99, 4274., 49.07, 4.105268*^6, 73.726, 44., 
  19.724, 13.053, 22669.797, 0.7, 253.782, 5.59, 34.3, 39.9, "", 5.54, 78.49, 
  0.851}, {"HRV", "Europe", "Croatia", "2021-05-04", 336918., 1396., 
  1726.429, 7264., 46., 43.857, 82069.672, 340.051, 420.54, 1769.434, 11.205, 
  10.683, 0.83, "", "", 2169., 528.346, "", "", "", "", 9040., 1.836108*^6, 
  447.257, 2.202, 9085., 2.213, 0.19, 5.3, "people tested", 944398., 734556., 
  209842., 22871., 18773., 23., 17.89, 5.11, 4573., 49.07, 4.105268*^6, 
  73.726, 44., 19.724, 13.053, 22669.797, 0.7, 253.782, 5.59, 34.3, 39.9, "", 
  5.54, 78.49, 0.851}, {"HRV", "Europe", "Croatia", "2021-05-05", 339412., 
  2494., 1667.857, 7315., 51., 44.857, 82677.185, 607.512, 406.272, 1781.857, 
  12.423, 10.927, 0.81, "", "", 2123., 517.14, "", "", "", "", 10446., 
  1.846554*^6, 449.801, 2.545, 8858., 2.158, 0.188, 5.3, "people tested", 
  979181., 760805., 218376., 34783., 21906., 23.85, 18.53, 5.32, 5336., 
  49.07, 4.105268*^6, 73.726, 44., 19.724, 13.053, 22669.797, 0.7, 253.782, 
  5.59, 34.3, 39.9, "", 5.54, 78.49, 0.851}, {"HRV", "Europe", "Croatia", 
  "2021-05-06", 341052., 1640., 1553.714, 7355., 40., 45., 83076.671, 
  399.487, 378.468, 1791.6, 9.744, 10.962, 0.77, "", "", 2106., 512.999, "", 
  "", "", "", 9069., 1.855623*^6, 452.01, 2.209, 8674., 2.113, 0.179, 5.6, 
  "people tested", 1.025701*^6, 796909., 228792., 46520., 21854., 24.98, 
  19.41, 5.57, 5323., 49.07, 4.105268*^6, 73.726, 44., 19.724, 13.053, 
  22669.797, 0.7, 253.782, 5.59, 34.3, 39.9, "", 5.54, 78.49, 0.851}, 
 {"HRV", "Europe", "Croatia", "2021-05-07", 342487., 1435., 1472., 7388., 
  33., 43.857, 83426.222, 349.551, 358.564, 1799.639, 8.038, 10.683, 0.75, 
  "", "", 2079., 506.422, "", "", "", "", 7682., 1.863305*^6, 453.881, 1.871, 
  8445., 2.057, 0.174, 5.7, "people tested", 1.07876*^6, 835320., 243440., 
  53059., 25377., 26.28, 20.35, 5.93, 6182., 49.07, 4.105268*^6, 73.726, 44., 
  19.724, 13.053, 22669.797, 0.7, 253.782, 5.59, 34.3, 39.9, "", 5.54, 78.49, 
  0.851}, {"HRV", "Europe", "Croatia", "2021-05-08", 343829., 1342., 
  1371.429, 7424., 36., 42., 83753.119, 326.897, 334.066, 1808.408, 8.769, 
  10.231, 0.74, "", "", 2016., 491.076, "", "", "", "", 7985., 1.87129*^6, 
  455.827, 1.945, 8112., 1.976, 0.169, 5.9, "people tested", 1.117709*^6, 
  867621., 250088., 38949., 30019., 27.23, 21.13, 6.09, 7312., 49.07, 
  4.105268*^6, 73.726, 44., 19.724, 13.053, 22669.797, 0.7, 253.782, 5.59, 
  34.3, 39.9, "", 5.54, 78.49, 0.851}, {"HRV", "Europe", "Croatia", 
  "2021-05-09", 344494., 665., 1331.571, 7469., 45., 41., 83915.106, 161.987, 
  324.357, 1819.37, 10.962, 9.987, 0.73, "", "", 2032., 494.974, "", "", 
  31.035, 7.56, 7060., 1.87835*^6, 457.546, 1.72, 7925., 1.93, 0.168, 6., 
  "people tested", 1.131607*^6, 879312., 252295., 13898., 31824., 27.56, 
  21.42, 6.15, 7752., 49.07, 4.105268*^6, 73.726, 44., 19.724, 13.053, 
  22669.797, 0.7, 253.782, 5.59, 34.3, 39.9, "", 5.54, 78.49, 0.851}, 
 {"HRV", "Europe", "Croatia", "2021-05-10", 344747., 253., 1317.857, 7503., 
  34., 40.714, 83976.734, 61.628, 321.016, 1827.652, 8.282, 9.918, 0.72, "", 
  "", 2033., 495.217, "", "", "", "", 2944., 1.881294*^6, 458.263, 0.717, 
  7747., 1.887, 0.17, 5.9, "people tested", 1.154319*^6, 894881., 259438., 
  22712., 33256., 28.12, 21.8, 6.32, 8101., 49.07, 4.105268*^6, 73.726, 44., 
  19.724, 13.053, 22669.797, 0.7, 253.782, 5.59, 34.3, 39.9, "", 5.54, 78.49, 
  0.851}, {"HRV", "Europe", "Croatia", "2021-05-11", 345623., 876., 1243.571, 
  7549., 46., 40.714, 84190.119, 213.384, 302.921, 1838.857, 11.205, 9.918, 
  0.69, "", "", 1928., 469.64, "", "", "", "", 8839., 1.890133*^6, 460.416, 
  2.153, 7718., 1.88, 0.161, 6.2, "people tested", 1.186581*^6, 919139., 
  267442., 32262., 34598., 28.9, 22.39, 6.51, 8428., 49.07, 4.105268*^6, 
  73.726, 44., 19.724, 13.053, 22669.797, 0.7, 253.782, 5.59, 34.3, 39.9, "", 
  5.54, 78.49, 0.851}, {"HRV", "Europe", "Croatia", "2021-05-12", 347094., 
  1471., 1097.429, 7589., 40., 39.143, 84548.439, 358.32, 267.322, 1848.6, 
  9.744, 9.535, 0.66, "", "", 1876., 456.974, "", "", "", "", 8773., 
  1.898906*^6, 462.553, 2.137, 7479., 1.822, 0.147, 6.8, "people tested", "", 
  "", "", "", 35464., "", "", "", 8639., 49.07, 4.105268*^6, 73.726, 44., 
  19.724, 13.053, 22669.797, 0.7, 253.782, 5.59, 34.3, 39.9, "", 5.54, 78.49, 
  0.851}, {"HRV", "Europe", "Croatia", "2021-05-13", 348158., 1064., 
  1015.143, 7623., 34., 38.286, 84807.618, 259.179, 247.278, 1856.882, 8.282, 
  9.326, 0.65, "", "", 1837., 447.474, "", "", "", "", 7501., 1.906407*^6, 
  464.381, 1.827, 7255., 1.767, 0.14, 7.1, "people tested", 1.268281*^6, 
  980177., 288104., "", 34654., 30.89, 23.88, 7.02, 8441., 49.07, 
  4.105268*^6, 73.726, 44., 19.724, 13.053, 22669.797, 0.7, 253.782, 5.59, 
  34.3, 39.9, "", 5.54, 78.49, 0.851}, {"HRV", "Europe", "Croatia", 
  "2021-05-14", 349084., 926., 942.429, 7664., 41., 39.429, 85033.182, 
  225.564, 229.566, 1866.87, 9.987, 9.604, 0.65, "", "", 1752., 426.769, "", 
  "", "", "", 6587., 1.912994*^6, 465.985, 1.605, 7098., 1.729, 0.133, 7.5, 
  "people tested", 1.310456*^6, 1.009609*^6, 300847., 42175., 33099., 31.92, 
  24.59, 7.33, 8063., 49.07, 4.105268*^6, 73.726, 44., 19.724, 13.053, 
  22669.797, 0.7, 253.782, 5.59, 34.3, 39.9, "", 5.54, 78.49, 0.851}, 
 {"HRV", "Europe", "Croatia", "2021-05-15", 349910., 826., 868.714, 7687., 
  23., 37.571, 85234.387, 201.205, 211.61, 1872.472, 5.603, 9.152, 0.64, "", 
  "", 1684., 410.205, "", "", "", "", 7322., 1.920316*^6, 467.769, 1.784, 
  7004., 1.706, 0.124, 8.1, "people tested", 1.346991*^6, 1.039233*^6, 
  307758., 36535., 32755., 32.81, 25.31, 7.5, 7979., 49.07, 4.105268*^6, 
  73.726, 44., 19.724, 13.053, 22669.797, 0.7, 253.782, 5.59, 34.3, 39.9, "", 
  5.54, 78.49, 0.851}, {"HRV", "Europe", "Croatia", "2021-05-16", 350390., 
  480., 842.286, 7708., 21., 34.143, 85351.31, 116.923, 205.172, 1877.588, 
  5.115, 8.317, 0.65, "", "", 1675., 408.012, "", "", 24.728, 6.024, 6946., 
  1.927262*^6, 469.461, 1.692, 6987., 1.702, 0.121, 8.3, "people tested", 
  1.349447*^6, 1.041215*^6, 308232., 2456., 31120., 32.87, 25.36, 7.51, 
  7581., 49.07, 4.105268*^6, 73.726, 44., 19.724, 13.053, 22669.797, 0.7, 
  253.782, 5.59, 34.3, 39.9, "", 5.54, 78.49, 0.851}, 
 {"HRV", "Europe", "Croatia", "2021-05-17", 350506., 116., 822.714, 7738., 
  30., 33.571, 85379.566, 28.256, 200.405, 1884.895, 7.308, 8.178, 0.64, "", 
  "", "", "", "", "", "", "", 2329., 1.929591*^6, 470.028, 0.567, 6900., 
  1.681, 0.119, 8.4, "people tested", 1.369969*^6, 1.052032*^6, 317937., 
  20522., 30807., 33.37, 25.63, 7.74, 7504., 49.07, 4.105268*^6, 73.726, 44., 
  19.724, 13.053, 22669.797, 0.7, 253.782, 5.59, 34.3, 39.9, "", 5.54, 78.49, 
  0.851}, {"HRV", "Europe", "Croatia", "2021-05-18", 350997., 491., 767.714, 
  7765., 27., 30.857, 85499.168, 119.602, 187.007, 1891.472, 6.577, 7.516, 
  0.62, "", "", "", "", "", "", "", "", 8004., 1.937595*^6, 471.978, 1.95, 
  6780., 1.652, 0.113, 8.8, "people tested", 1.406279*^6, 1.078103*^6, 
  328176., 36310., 31385., 34.26, 26.26, 7.99, 7645., 49.07, 4.105268*^6, 
  73.726, 44., 19.724, 13.053, 22669.797, 0.7, 253.782, 5.59, 34.3, 39.9, "", 
  5.54, 78.49, 0.851}, {"HRV", "Europe", "Croatia", "2021-05-19", 351997., 
  1000., 700.429, 7792., 27., 29., 85742.758, 243.589, 170.617, 1898.049, 
  6.577, 7.064, 0.6, "", "", "", "", "", "", "", "", 8426., 1.946021*^6, 
  474.03, 2.052, 6731., 1.64, 0.104, 9.6, "people tested", 1.450169*^6, 
  1.109161*^6, 341008., 43890., 31820., 35.32, 27.02, 8.31, 7751., 49.07, 
  4.105268*^6, 73.726, 44., 19.724, 13.053, 22669.797, 0.7, 253.782, 5.59, 
  34.3, 39.9, "", 5.54, 78.49, 0.851}, {"HRV", "Europe", "Croatia", 
  "2021-05-20", 352692., 695., 647.714, 7828., 36., 29.286, 85912.053, 
  169.295, 157.776, 1906.818, 8.769, 7.134, 0.59, "", "", "", "", "", "", "", 
  "", 7038., 1.953059*^6, 475.745, 1.714, 6665., 1.624, 0.097, 10.3, 
  "people tested", "", "", "", "", 33070., "", "", "", 8056., 46.3, 
  4.105268*^6, 73.726, 44., 19.724, 13.053, 22669.797, 0.7, 253.782, 5.59, 
  34.3, 39.9, "", 5.54, 78.49, 0.851}, {"HRV", "Europe", "Croatia", 
  "2021-05-21", 353217., 525., 590.429, 7856., 28., 27.429, 86039.937, 
  127.884, 143.822, 1913.639, 6.821, 6.681, 0.59, "", "", "", "", "", "", "", 
  "", 5829., 1.958888*^6, 477.164, 1.42, 6556., 1.597, 0.09, 11.1, 
  "people tested", 1.549368*^6, 1.157655*^6, 391713., "", 34130., 37.74, 
  28.2, 9.54, 8314., 46.3, 4.105268*^6, 73.726, 44., 19.724, 13.053, 
  22669.797, 0.7, 253.782, 5.59, 34.3, 39.9, "", 5.54, 78.49, 0.851}, 
 {"HRV", "Europe", "Croatia", "2021-05-22", 353735., 518., 546.429, 7883., 
  27., 28., 86166.116, 126.179, 133.104, 1920.216, 6.577, 6.821, 0.58, "", 
  "", "", "", "", "", "", "", 6497., 1.965385*^6, 478.747, 1.583, 6438., 
  1.568, 0.085, 11.8, "people tested", 1.581292*^6, 1.179998*^6, 401294., 
  31924., 33472., 38.52, 28.74, 9.78, 8153., 46.3, 4.105268*^6, 73.726, 44., 
  19.724, 13.053, 22669.797, 0.7, 253.782, 5.59, 34.3, 39.9, "", 5.54, 78.49, 
  0.851}, {"HRV", "Europe", "Croatia", "2021-05-23", 353986., 251., 513.714, 
  7903., 20., 27.857, 86227.257, 61.141, 125.135, 1925.087, 4.872, 6.786, 
  0.58, "", "", "", "", "", "", "", "", 5612., 1.970997*^6, 480.114, 1.367, 
  6248., 1.522, 0.082, 12.2, "people tested", 1.582821*^6, 1.181255*^6, 
  401566., 1529., 33339., 38.56, 28.77, 9.78, 8121., 46.3, 4.105268*^6, 
  73.726, 44., 19.724, 13.053, 22669.797, 0.7, 253.782, 5.59, 34.3, 39.9, "", 
  5.54, 78.49, 0.851}, {"HRV", "Europe", "Croatia", "2021-05-24", 354060., 
  74., 507.714, 7929., 26., 27.286, 86245.283, 18.026, 123.674, 1931.421, 
  6.333, 6.647, 0.58, "", "", "", "", "", "", "", "", 2704., 1.973701*^6, 
  480.773, 0.659, 6301., 1.535, 0.081, 12.4, "people tested", 1.605287*^6, 
  1.195088*^6, 410199., 22466., 33617., 39.1, 29.11, 9.99, 8189., 46.3, 
  4.105268*^6, 73.726, 44., 19.724, 13.053, 22669.797, 0.7, 253.782, 5.59, 
  34.3, 39.9, "", 5.54, 78.49, 0.851}, {"HRV", "Europe", "Croatia", 
  "2021-05-25", 354383., 323., 483.714, 7950., 21., 26.429, 86323.962, 
  78.679, 117.828, 1936.536, 5.115, 6.438, 0.56, "", "", "", "", "", "", "", 
  "", 7695., 1.981396*^6, 482.647, 1.874, 6257., 1.524, 0.077, 12.9, 
  "people tested", 1.608291*^6, 1.197164*^6, 411127., 3004., 28859., 39.18, 
  29.16, 10.01, 7030., 46.3, 4.105268*^6, 73.726, 44., 19.724, 13.053, 
  22669.797, 0.7, 253.782, 5.59, 34.3, 39.9, "", 5.54, 78.49, 0.851}, 
 {"HRV", "Europe", "Croatia", "2021-05-26", 354921., 538., 417.714, 7971., 
  21., 25.571, 86455.013, 131.051, 101.751, 1941.652, 5.115, 6.229, 0.54, "", 
  "", "", "", "", "", "", "", 6830., 1.988226*^6, 484.311, 1.664, 6029., 
  1.469, 0.069, 14.4, "people tested", 1.645332*^6, 1.221109*^6, 424223., 
  37041., 27880., 40.08, 29.74, 10.33, 6791., 46.3, 4.105268*^6, 73.726, 44., 
  19.724, 13.053, 22669.797, 0.7, 253.782, 5.59, 34.3, 39.9, "", 5.54, 78.49, 
  0.851}, {"HRV", "Europe", "Croatia", "2021-05-27", 355296., 375., 372., 
  7981., 10., 21.857, 86546.359, 91.346, 90.615, 1944.087, 2.436, 5.324, 
  0.54, "", "", "", "", "", "", "", "", 6319., 1.994545*^6, 485.85, 1.539, 
  5927., 1.444, 0.063, 15.9, "people tested", 1.686585*^6, 1.240309*^6, 
  446276., 41253., 26688., 41.08, 30.21, 10.87, 6501., 46.3, 4.105268*^6, 
  73.726, 44., 19.724, 13.053, 22669.797, 0.7, 253.782, 5.59, 34.3, 39.9, "", 
  5.54, 78.49, 0.851}, {"HRV", "Europe", "Croatia", "2021-05-28", 355617., 
  321., 342.857, 7992., 11., 19.429, 86624.552, 78.192, 83.516, 1946.767, 
  2.679, 4.733, 0.56, "", "", "", "", "", "", "", "", 5273., 1.999818*^6, 
  487.135, 1.284, 5847., 1.424, 0.059, 17.1, "people tested", 1.72243*^6, 
  1.254659*^6, 467771., 35845., 24723., 41.96, 30.56, 11.39, 6022., 46.3, 
  4.105268*^6, 73.726, 44., 19.724, 13.053, 22669.797, 0.7, 253.782, 5.59, 
  34.3, 39.9, "", 5.54, 78.49, 0.851}, {"HRV", "Europe", "Croatia", 
  "2021-05-29", 355955., 338., 317.143, 8002., 10., 17., 86706.885, 82.333, 
  77.253, 1949.203, 2.436, 4.141, 0.58, "", "", "", "", "", "", "", "", 
  5971., 2.005789*^6, 488.589, 1.454, 5772., 1.406, 0.055, 18.2, 
  "people tested", 1.748726*^6, 1.270392*^6, 478334., 26296., 23919., 42.6, 
  30.95, 11.65, 5826., 46.3, 4.105268*^6, 73.726, 44., 19.724, 13.053, 
  22669.797, 0.7, 253.782, 5.59, 34.3, 39.9, "", 5.54, 78.49, 0.851}, 
 {"HRV", "Europe", "Croatia", "2021-05-30", 356141., 186., 307.857, 8014., 
  12., 15.857, 86752.193, 45.308, 74.991, 1952.126, 2.923, 3.863, 0.59, "", 
  "", "", "", "", "", "", "", 5550., 2.011339*^6, 489.941, 1.352, 5763., 
  1.404, 0.053, 18.7, "people tested", 1.751087*^6, 1.272513*^6, 478574., 
  2361., 24038., 42.65, 31., 11.66, 5855., 46.3, 4.105268*^6, 73.726, 44., 
  19.724, 13.053, 22669.797, 0.7, 253.782, 5.59, 34.3, 39.9, "", 5.54, 78.49, 
  0.851}, {"HRV", "Europe", "Croatia", "2021-05-31", 356181., 40., 303., 
  8026., 12., 13.857, 86761.936, 9.744, 73.808, 1955.049, 2.923, 3.375, 0.6, 
  "", "", "", "", "", "", "", "", 2116., 2.013455*^6, 490.456, 0.515, 5679., 
  1.383, 0.053, 18.7, "people tested", 1.773289*^6, 1.2803*^6, 492989., 
  22202., 24000., 43.2, 31.19, 12.01, 5846., 46.3, 4.105268*^6, 73.726, 44., 
  19.724, 13.053, 22669.797, 0.7, 253.782, 5.59, 34.3, 39.9, "", 5.54, 78.49, 
  0.851}, {"HRV", "Europe", "Croatia", "2021-06-01", 356397., 216., 287.714, 
  8034., 8., 12., 86814.551, 52.615, 70.084, 1956.998, 1.949, 2.923, 0.59, 
  "", "", "", "", "", "", "", "", 7039., 2.020494*^6, 492.171, 1.715, 5585., 
  1.36, 0.052, 19.4, "people tested", 1.803557*^6, 1.293847*^6, 509710., 
  30268., 27895., 43.93, 31.52, 12.42, 6795., 46.3, 4.105268*^6, 73.726, 44., 
  19.724, 13.053, 22669.797, 0.7, 253.782, 5.59, 34.3, 39.9, "", 5.54, 78.49, 
  0.851}, {"HRV", "Europe", "Croatia", "2021-06-02", 356829., 432., 272.571, 
  8042., 8., 10.143, 86919.782, 105.231, 66.396, 1958.946, 1.949, 2.471, 
  0.57, "", "", "", "", "", "", "", "", 5657., 2.026151*^6, 493.549, 1.378, 
  5418., 1.32, 0.05, 19.9, "people tested", 1.847314*^6, 1.312272*^6, 
  535042., 43757., 28855., 45., 31.97, 13.03, 7029., 46.3, 4.105268*^6, 
  73.726, 44., 19.724, 13.053, 22669.797, 0.7, 253.782, 5.59, 34.3, 39.9, "", 
  5.54, 78.49, 0.851}, {"HRV", "Europe", "Croatia", "2021-06-03", 357109., 
  280., 259., 8056., 14., 10.714, 86987.987, 68.205, 63.09, 1962.357, 3.41, 
  2.61, 0.55, "", "", "", "", "", "", "", "", 6049., 2.0322*^6, 495.022, 
  1.473, 5379., 1.31, 0.048, 20.8, "people tested", 1.855003*^6, 1.317038*^6, 
  537965., 7689., 24060., 45.19, 32.08, 13.1, 5861., 46.3, 4.105268*^6, 
  73.726, 44., 19.724, 13.053, 22669.797, 0.7, 253.782, 5.59, 34.3, 39.9, "", 
  5.54, 78.49, 0.851}, {"HRV", "Europe", "Croatia", "2021-06-04", 357197., 
  88., 225.714, 8067., 11., 10.714, 87009.423, 21.436, 54.982, 1965.036, 
  2.679, 2.61, 0.54, "", "", "", "", "", "", "", "", 2675., 2.034875*^6, 
  495.674, 0.652, 5008., 1.22, 0.045, 22.2, "people tested", 1.885772*^6, 
  1.329754*^6, 556018., 30769., 23335., 45.94, 32.39, 13.54, 5684., 46.3, 
  4.105268*^6, 73.726, 44., 19.724, 13.053, 22669.797, 0.7, 253.782, 5.59, 
  34.3, 39.9, "", 5.54, 78.49, 0.851}, {"HRV", "Europe", "Croatia", 
  "2021-06-05", 357408., 211., 207.571, 8080., 13., 11.143, 87060.82, 51.397, 
  50.562, 1968.203, 3.167, 2.714, 0.56, "", "", "", "", "", "", "", "", 
  5381., 2.040256*^6, 496.985, 1.311, 4924., 1.199, 0.042, 23.7, 
  "people tested", 1.902092*^6, 1.337469*^6, 564623., 16320., 21909., 46.33, 
  32.58, 13.75, 5337., 46.3, 4.105268*^6, 73.726, 44., 19.724, 13.053, 
  22669.797, 0.7, 253.782, 5.59, 34.3, 39.9, "", 5.54, 78.49, 0.851}, 
 {"HRV", "Europe", "Croatia", "2021-06-06", 357565., 157., 203.429, 8086., 
  6., 10.286, 87099.064, 38.244, 49.553, 1969.664, 1.462, 2.505, 0.58, "", 
  "", "", "", "", "", "", "", 4973., 2.045229*^6, 498.196, 1.211, 4841., 
  1.179, 0.042, 23.8, "people tested", 1.903673*^6, 1.338154*^6, 565519., 
  1581., 21798., 46.37, 32.6, 13.78, 5310., 46.3, 4.105268*^6, 73.726, 44., 
  19.724, 13.053, 22669.797, 0.7, 253.782, 5.59, 34.3, 39.9, "", 5.54, 78.49, 
  0.851}, {"HRV", "Europe", "Croatia", "2021-06-07", 357608., 43., 203.857, 
  8091., 5., 9.286, 87109.538, 10.474, 49.657, 1970.882, 1.218, 2.262, "", 
  "", "", "", "", "", "", "", "", "", "", "", "", "", "", "", "", "", "", "", 
  "", "", "", "", "", "", "", "", 4.105268*^6, 73.726, 44., 19.724, 13.053, 
  22669.797, 0.7, 253.782, 5.59, 34.3, 39.9, "", 5.54, 78.49, 0.851}, 
 {"CUB", "North America", "Cuba", "2020-03-12", 3., 3., "", "", "", "", 
  0.265, 0.265, "", "", "", "", "", "", "", "", "", "", "", "", "", "", "", 
  "", "", "", "", "", "", "", "", "", "", "", "", "", "", "", "", 13.89, 
  1.1326616*^7, 110.408, 43.1, 14.738, 9.719, "", "", 190.968, 8.27, 17.1, 
  53.3, 85.198, 5.2, 78.8, 0.783}, {"CUB", "North America", "Cuba", 
  "2020-03-13", 4., 1., "", "", "", "", 0.353, 0.088, "", "", "", "", "", "", 
  "", "", "", "", "", "", "", "", "", "", "", "", "", "", "", "", "", "", "", 
  "", "", "", "", "", "", 13.89, 1.1326616*^7, 110.408, 43.1, 14.738, 9.719, 
  "", "", 190.968, 8.27, 17.1, 53.3, 85.198, 5.2, 78.8, 0.783}, 
 {"CUB", "North America", "Cuba", "2020-03-14", 4., 0., "", "", "", "", 
  0.353, 0., "", "", "", "", "", "", "", "", "", "", "", "", "", "", "", "", 
  "", "", "", "", "", "", "", "", "", "", "", "", "", "", "", 13.89, 
  1.1326616*^7, 110.408, 43.1, 14.738, 9.719, "", "", 190.968, 8.27, 17.1, 
  53.3, 85.198, 5.2, 78.8, 0.783}, {"CUB", "North America", "Cuba", 
  "2020-03-15", 4., 0., "", "", "", "", 0.353, 0., "", "", "", "", "", "", 
  "", "", "", "", "", "", "", "", "", "", "", "", "", "", "", "", "", "", "", 
  "", "", "", "", "", "", 13.89, 1.1326616*^7, 110.408, 43.1, 14.738, 9.719, 
  "", "", 190.968, 8.27, 17.1, 53.3, 85.198, 5.2, 78.8, 0.783}, 
 {"CUB", "North America", "Cuba", "2020-03-16", 4., 0., "", "", "", "", 
  0.353, 0., "", "", "", "", "", "", "", "", "", "", "", "", "", "", "", "", 
  "", "", "", "", "", "", "", "", "", "", "", "", "", "", "", 13.89, 
  1.1326616*^7, 110.408, 43.1, 14.738, 9.719, "", "", 190.968, 8.27, 17.1, 
  53.3, 85.198, 5.2, 78.8, 0.783}, {"CUB", "North America", "Cuba", 
  "2020-03-17", 5., 1., 0.714, "", "", 0., 0.441, 0.088, 0.063, "", "", 0., 
  "", "", "", "", "", "", "", "", "", "", "", "", "", "", "", "", "", "", "", 
  "", "", "", "", "", "", "", "", 13.89, 1.1326616*^7, 110.408, 43.1, 14.738, 
  9.719, "", "", 190.968, 8.27, 17.1, 53.3, 85.198, 5.2, 78.8, 0.783}, 
 {"CUB", "North America", "Cuba", "2020-03-18", 7., 2., 1., 1., 1., 0.143, 
  0.618, 0.177, 0.088, 0.088, 0.088, 0.013, "", "", "", "", "", "", "", "", 
  "", "", "", "", "", "", "", "", "", "", "", "", "", "", "", "", "", "", "", 
  13.89, 1.1326616*^7, 110.408, 43.1, 14.738, 9.719, "", "", 190.968, 8.27, 
  17.1, 53.3, 85.198, 5.2, 78.8, 0.783}, {"CUB", "North America", "Cuba", 
  "2020-03-19", 11., 4., 1.143, 1., 0., 0.143, 0.971, 0.353, 0.101, 0.088, 
  0., 0.013, "", "", "", "", "", "", "", "", "", "", "", "", "", "", "", "", 
  "", "", "", "", "", "", "", "", "", "", "", 13.89, 1.1326616*^7, 110.408, 
  43.1, 14.738, 9.719, "", "", 190.968, 8.27, 17.1, 53.3, 85.198, 5.2, 78.8, 
  0.783}, {"CUB", "North America", "Cuba", "2020-03-20", 16., 5., 1.714, 1., 
  0., 0.143, 1.413, 0.441, 0.151, 0.088, 0., 0.013, "", "", "", "", "", "", 
  "", "", "", "", "", "", "", "", "", "", "", "", "", "", "", "", "", "", "", 
  "", "", 30.56, 1.1326616*^7, 110.408, 43.1, 14.738, 9.719, "", "", 190.968, 
  8.27, 17.1, 53.3, 85.198, 5.2, 78.8, 0.783}, 
 {"CUB", "North America", "Cuba", "2020-03-21", 21., 5., 2.429, 1., 0., 
  0.143, 1.854, 0.441, 0.214, 0.088, 0., 0.013, "", "", "", "", "", "", "", 
  "", "", "", "", "", "", "", "", "", "", "", "", "", "", "", "", "", "", "", 
  "", 30.56, 1.1326616*^7, 110.408, 43.1, 14.738, 9.719, "", "", 190.968, 
  8.27, 17.1, 53.3, 85.198, 5.2, 78.8, 0.783}, 
 {"CUB", "North America", "Cuba", "2020-03-22", 35., 14., 4.429, 1., 0., 
  0.143, 3.09, 1.236, 0.391, 0.088, 0., 0.013, "", "", "", "", "", "", "", 
  "", "", "", 518., 0.046, "", "", "", "", "", "tests performed", "", "", "", 
  "", "", "", "", "", "", 30.56, 1.1326616*^7, 110.408, 43.1, 14.738, 9.719, 
  "", "", 190.968, 8.27, 17.1, 53.3, 85.198, 5.2, 78.8, 0.783}, 
 {"CUB", "North America", "Cuba", "2020-03-23", 40., 5., 5.143, 1., 0., 
  0.143, 3.532, 0.441, 0.454, 0.088, 0., 0.013, "", "", "", "", "", "", "", 
  "", "", 107., 625., 0.055, 0.009, "", "", "", "", "tests performed", "", 
  "", "", "", "", "", "", "", "", 41.67, 1.1326616*^7, 110.408, 43.1, 14.738, 
  9.719, "", "", 190.968, 8.27, 17.1, 53.3, 85.198, 5.2, 78.8, 0.783}, 
 {"CUB", "North America", "Cuba", "2020-03-24", 48., 8., 6.143, 1., 0., 
  0.143, 4.238, 0.706, 0.542, 0.088, 0., 0.013, "", "", "", "", "", "", "", 
  "", "", 113., 738., 0.065, 0.01, "", "", "", "", "tests performed", "", "", 
  "", "", "", "", "", "", "", 66.67, 1.1326616*^7, 110.408, 43.1, 14.738, 
  9.719, "", "", 190.968, 8.27, 17.1, 53.3, 85.198, 5.2, 78.8, 0.783}, 
 {"CUB", "North America", "Cuba", "2020-03-25", 57., 9., 7.143, 1., 0., 0., 
  5.032, 0.795, 0.631, 0.088, 0., 0., "", "", "", "", "", "", "", "", "", 
  155., 893., 0.079, 0.014, "", "", "", "", "tests performed", "", "", "", 
  "", "", "", "", "", "", 66.67, 1.1326616*^7, 110.408, 43.1, 14.738, 9.719, 
  "", "", 190.968, 8.27, 17.1, 53.3, 85.198, 5.2, 78.8, 0.783}, 
 {"CUB", "North America", "Cuba", "2020-03-26", 67., 10., 8., 2., 1., 0.143, 
  5.915, 0.883, 0.706, 0.177, 0.088, 0.013, "", "", "", "", "", "", "", "", 
  "", 146., 1039., 0.092, 0.013, "", "", "", "", "tests performed", "", "", 
  "", "", "", "", "", "", "", 66.67, 1.1326616*^7, 110.408, 43.1, 14.738, 
  9.719, "", "", 190.968, 8.27, 17.1, 53.3, 85.198, 5.2, 78.8, 0.783}, 
 {"CUB", "North America", "Cuba", "2020-03-27", 80., 13., 9.143, 2., 0., 
  0.143, 7.063, 1.148, 0.807, 0.177, 0., 0.013, "", "", "", "", "", "", "", 
  "", "", 329., 1368., 0.121, 0.029, "", "", "", "", "tests performed", "", 
  "", "", "", "", "", "", "", "", 66.67, 1.1326616*^7, 110.408, 43.1, 14.738, 
  9.719, "", "", 190.968, 8.27, 17.1, 53.3, 85.198, 5.2, 78.8, 0.783}, 
 {"CUB", "North America", "Cuba", "2020-03-28", 119., 39., 14., 3., 1., 
  0.286, 10.506, 3.443, 1.236, 0.265, 0.088, 0.025, "", "", "", "", "", "", 
  "", "", "", 297., 1665., 0.147, 0.026, "", "", "", "", "tests performed", 
  "", "", "", "", "", "", "", "", "", 66.67, 1.1326616*^7, 110.408, 43.1, 
  14.738, 9.719, "", "", 190.968, 8.27, 17.1, 53.3, 85.198, 5.2, 78.8, 
  0.783}, {"CUB", "North America", "Cuba", "2020-03-29", 139., 20., 14.857, 
  3., 0., 0.286, 12.272, 1.766, 1.312, 0.265, 0., 0.025, 1.4, "", "", "", "", 
  "", "", "", "", 342., 2007., 0.177, 0.03, 213., 0.019, 0.07, 14.3, 
  "tests performed", "", "", "", "", "", "", "", "", "", 66.67, 1.1326616*^7, 
  110.408, 43.1, 14.738, 9.719, "", "", 190.968, 8.27, 17.1, 53.3, 85.198, 
  5.2, 78.8, 0.783}, {"CUB", "North America", "Cuba", "2020-03-30", 170., 
  31., 18.571, 4., 1., 0.429, 15.009, 2.737, 1.64, 0.353, 0.088, 0.038, 1.39, 
  "", "", "", "", "", "", "", "", 315., 2322., 0.205, 0.028, 242., 0.021, 
  0.077, 13., "tests performed", "", "", "", "", "", "", "", "", "", 66.67, 
  1.1326616*^7, 110.408, 43.1, 14.738, 9.719, "", "", 190.968, 8.27, 17.1, 
  53.3, 85.198, 5.2, 78.8, 0.783}, {"CUB", "North America", "Cuba", 
  "2020-03-31", 186., 16., 19.714, 6., 2., 0.714, 16.421, 1.413, 1.741, 0.53, 
  0.177, 0.063, 1.36, "", "", "", "", "", "", "", "", 444., 2766., 0.244, 
  0.039, 290., 0.026, 0.068, 14.7, "tests performed", "", "", "", "", "", "", 
  "", "", "", 66.67, 1.1326616*^7, 110.408, 43.1, 14.738, 9.719, "", "", 
  190.968, 8.27, 17.1, 53.3, 85.198, 5.2, 78.8, 0.783}, 
 {"CUB", "North America", "Cuba", "2020-04-01", 212., 26., 22.143, 6., 0., 
  0.714, 18.717, 2.295, 1.955, 0.53, 0., 0.063, 1.36, "", "", "", "", "", "", 
  "", "", 576., 3342., 0.295, 0.051, 350., 0.031, 0.063, 15.8, 
  "tests performed", "", "", "", "", "", "", "", "", "", 66.67, 1.1326616*^7, 
  110.408, 43.1, 14.738, 9.719, "", "", 190.968, 8.27, 17.1, 53.3, 85.198, 
  5.2, 78.8, 0.783}, {"CUB", "North America", "Cuba", "2020-04-02", 233., 
  21., 23.714, 6., 0., 0.571, 20.571, 1.854, 2.094, 0.53, 0., 0.05, 1.36, "", 
  "", "", "", "", "", "", "", 803., 4145., 0.366, 0.071, 444., 0.039, 0.053, 
  18.7, "tests performed", "", "", "", "", "", "", "", "", "", 66.67, 
  1.1326616*^7, 110.408, 43.1, 14.738, 9.719, "", "", 190.968, 8.27, 17.1, 
  53.3, 85.198, 5.2, 78.8, 0.783}, {"CUB", "North America", "Cuba", 
  "2020-04-03", 269., 36., 27., 6., 0., 0.571, 23.749, 3.178, 2.384, 0.53, 
  0., 0.05, 1.38, "", "", "", "", "", "", "", "", 1057., 5202., 0.459, 0.093, 
  548., 0.048, 0.049, 20.3, "tests performed", "", "", "", "", "", "", "", 
  "", "", 66.67, 1.1326616*^7, 110.408, 43.1, 14.738, 9.719, "", "", 190.968, 
  8.27, 17.1, 53.3, 85.198, 5.2, 78.8, 0.783}, 
 {"CUB", "North America", "Cuba", "2020-04-04", 288., 19., 24.143, 6., 0., 
  0.429, 25.427, 1.677, 2.132, 0.53, 0., 0.038, 1.38, "", "", "", "", "", "", 
  "", "", 1201., 6403., 0.565, 0.106, 677., 0.06, 0.036, 28., 
  "tests performed", "", "", "", "", "", "", "", "", "", 66.67, 1.1326616*^7, 
  110.408, 43.1, 14.738, 9.719, "", "", 190.968, 8.27, 17.1, 53.3, 85.198, 
  5.2, 78.8, 0.783}, {"CUB", "North America", "Cuba", "2020-04-05", 320., 
  32., 25.857, 8., 2., 0.714, 28.252, 2.825, 2.283, 0.706, 0.177, 0.063, 
  1.43, "", "", "", "", "", "", "", "", 764., 7167., 0.633, 0.067, 737., 
  0.065, 0.035, 28.5, "tests performed", "", "", "", "", "", "", "", "", "", 
  66.67, 1.1326616*^7, 110.408, 43.1, 14.738, 9.719, "", "", 190.968, 8.27, 
  17.1, 53.3, 85.198, 5.2, 78.8, 0.783}, {"CUB", "North America", "Cuba", 
  "2020-04-06", 350., 30., 25.714, 9., 1., 0.714, 30.901, 2.649, 2.27, 0.795, 
  0.088, 0.063, 1.47, "", "", "", "", "", "", "", "", 1056., 8223., 0.726, 
  0.093, 843., 0.074, 0.031, 32.8, "tests performed", "", "", "", "", "", "", 
  "", "", "", 66.67, 1.1326616*^7, 110.408, 43.1, 14.738, 9.719, "", "", 
  190.968, 8.27, 17.1, 53.3, 85.198, 5.2, 78.8, 0.783}, 
 {"CUB", "North America", "Cuba", "2020-04-07", 396., 46., 30., 11., 2., 
  0.714, 34.962, 4.061, 2.649, 0.971, 0.177, 0.063, 1.52, "", "", "", "", "", 
  "", "", "", 1187., 9410., 0.831, 0.105, 949., 0.084, 0.032, 31.6, 
  "tests performed", "", "", "", "", "", "", "", "", "", 70.37, 1.1326616*^7, 
  110.408, 43.1, 14.738, 9.719, "", "", 190.968, 8.27, 17.1, 53.3, 85.198, 
  5.2, 78.8, 0.783}, {"CUB", "North America", "Cuba", "2020-04-08", 457., 
  61., 35., 12., 1., 0.857, 40.347, 5.386, 3.09, 1.059, 0.088, 0.076, 1.54, 
  "", "", "", "", "", "", "", "", 1315., 10725., 0.947, 0.116, 1055., 0.093, 
  0.033, 30.1, "tests performed", "", "", "", "", "", "", "", "", "", 70.37, 
  1.1326616*^7, 110.408, 43.1, 14.738, 9.719, "", "", 190.968, 8.27, 17.1, 
  53.3, 85.198, 5.2, 78.8, 0.783}, {"CUB", "North America", "Cuba", 
  "2020-04-09", 515., 58., 40.286, 15., 3., 1.286, 45.468, 5.121, 3.557, 
  1.324, 0.265, 0.114, 1.5, "", "", "", "", "", "", "", "", 1298., 12023., 
  1.061, 0.115, 1125., 0.099, 0.036, 27.9, "tests performed", "", "", "", "", 
  "", "", "", "", "", 70.37, 1.1326616*^7, 110.408, 43.1, 14.738, 9.719, "", 
  "", 190.968, 8.27, 17.1, 53.3, 85.198, 5.2, 78.8, 0.783}, 
 {"CUB", "North America", "Cuba", "2020-04-10", 564., 49., 42.143, 15., 0., 
  1.286, 49.794, 4.326, 3.721, 1.324, 0., 0.114, 1.44, "", "", "", "", "", 
  "", "", "", 1139., 13162., 1.162, 0.101, 1137., 0.1, 0.037, 27., 
  "tests performed", "", "", "", "", "", "", "", "", "", 70.37, 1.1326616*^7, 
  110.408, 43.1, 14.738, 9.719, "", "", 190.968, 8.27, 17.1, 53.3, 85.198, 
  5.2, 78.8, 0.783}, {"CUB", "North America", "Cuba", "2020-04-11", 620., 
  56., 47.429, 16., 1., 1.429, 54.738, 4.944, 4.187, 1.413, 0.088, 0.126, 
  1.39, "", "", "", "", "", "", "", "", 1895., 15057., 1.329, 0.167, 1236., 
  0.109, 0.038, 26.1, "tests performed", "", "", "", "", "", "", "", "", "", 
  73.15, 1.1326616*^7, 110.408, 43.1, 14.738, 9.719, "", "", 190.968, 8.27, 
  17.1, 53.3, 85.198, 5.2, 78.8, 0.783}, {"CUB", "North America", "Cuba", 
  "2020-04-12", 669., 49., 49.857, 18., 2., 1.429, 59.064, 4.326, 4.402, 
  1.589, 0.177, 0.126, 1.34, "", "", "", "", "", "", "", "", 2076., 17133., 
  1.513, 0.183, 1424., 0.126, 0.035, 28.6, "tests performed", "", "", "", "", 
  "", "", "", "", "", 73.15, 1.1326616*^7, 110.408, 43.1, 14.738, 9.719, "", 
  "", 190.968, 8.27, 17.1, 53.3, 85.198, 5.2, 78.8, 0.783}, 
 {"CUB", "North America", "Cuba", "2020-04-13", 726., 57., 53.714, 21., 3., 
  1.714, 64.097, 5.032, 4.742, 1.854, 0.265, 0.151, 1.29, "", "", "", "", "", 
  "", "", "", 1634., 18767., 1.657, 0.144, 1506., 0.133, 0.036, 28., 
  "tests performed", "", "", "", "", "", "", "", "", "", 73.15, 1.1326616*^7, 
  110.408, 43.1, 14.738, 9.719, "", "", 190.968, 8.27, 17.1, 53.3, 85.198, 
  5.2, 78.8, 0.783}, {"CUB", "North America", "Cuba", "2020-04-14", 766., 
  40., 52.857, 21., 0., 1.429, 67.628, 3.532, 4.667, 1.854, 0., 0.126, 1.24, 
  "", "", "", "", "", "", "", "", 1684., 20451., 1.806, 0.149, 1577., 0.139, 
  0.034, 29.8, "tests performed", "", "", "", "", "", "", "", "", "", 73.15, 
  1.1326616*^7, 110.408, 43.1, 14.738, 9.719, "", "", 190.968, 8.27, 17.1, 
  53.3, 85.198, 5.2, 78.8, 0.783}, {"CUB", "North America", "Cuba", 
  "2020-04-15", 814., 48., 51., 24., 3., 1.714, 71.866, 4.238, 4.503, 2.119, 
  0.265, 0.151, 1.21, "", "", "", "", "", "", "", "", 1386., 21837., 1.928, 
  0.122, 1587., 0.14, 0.032, 31.1, "tests performed", "", "", "", "", "", "", 
  "", "", "", 73.15, 1.1326616*^7, 110.408, 43.1, 14.738, 9.719, "", "", 
  190.968, 8.27, 17.1, 53.3, 85.198, 5.2, 78.8, 0.783}, 
 {"CUB", "North America", "Cuba", "2020-04-16", 862., 48., 49.571, 27., 3., 
  1.714, 76.104, 4.238, 4.377, 2.384, 0.265, 0.151, 1.19, "", "", "", "", "", 
  "", "", "", 1480., 23317., 2.059, 0.131, 1613., 0.142, 0.031, 32.5, 
  "tests performed", "", "", "", "", "", "", "", "", "", 73.15, 1.1326616*^7, 
  110.408, 43.1, 14.738, 9.719, "", "", 190.968, 8.27, 17.1, 53.3, 85.198, 
  5.2, 78.8, 0.783}, {"CUB", "North America", "Cuba", "2020-04-17", 923., 
  61., 51.286, 31., 4., 2.286, 81.489, 5.386, 4.528, 2.737, 0.353, 0.202, 
  1.17, "", "", "", "", "", "", "", "", 1895., 25212., 2.226, 0.167, 1721., 
  0.152, 0.03, 33.6, "tests performed", "", "", "", "", "", "", "", "", "", 
  83.33, 1.1326616*^7, 110.408, 43.1, 14.738, 9.719, "", "", 190.968, 8.27, 
  17.1, 53.3, 85.198, 5.2, 78.8, 0.783}, {"CUB", "North America", "Cuba", 
  "2020-04-18", 986., 63., 52.286, 32., 1., 2.286, 87.052, 5.562, 4.616, 
  2.825, 0.088, 0.202, 1.14, "", "", "", "", "", "", "", "", 1770., 26982., 
  2.382, 0.156, 1704., 0.15, 0.031, 32.6, "tests performed", "", "", "", "", 
  "", "", "", "", "", 83.33, 1.1326616*^7, 110.408, 43.1, 14.738, 9.719, "", 
  "", 190.968, 8.27, 17.1, 53.3, 85.198, 5.2, 78.8, 0.783}, 
 {"CUB", "North America", "Cuba", "2020-04-19", 1035., 49., 52.286, 34., 2., 
  2.286, 91.378, 4.326, 4.616, 3.002, 0.177, 0.202, 1.11, "", "", "", "", "", 
  "", "", "", 1616., 28598., 2.525, 0.143, 1638., 0.145, 0.032, 31.3, 
  "tests performed", "", "", "", "", "", "", "", "", "", 83.33, 1.1326616*^7, 
  110.408, 43.1, 14.738, 9.719, "", "", 190.968, 8.27, 17.1, 53.3, 85.198, 
  5.2, 78.8, 0.783}, {"CUB", "North America", "Cuba", "2020-04-20", 1087., 
  52., 51.571, 36., 2., 2.143, 95.969, 4.591, 4.553, 3.178, 0.177, 0.189, 
  1.08, "", "", "", "", "", "", "", "", 1818., 30416., 2.685, 0.161, 1664., 
  0.147, 0.031, 32.3, "tests performed", "", "", "", "", "", "", "", "", "", 
  83.33, 1.1326616*^7, 110.408, 43.1, 14.738, 9.719, "", "", 190.968, 8.27, 
  17.1, 53.3, 85.198, 5.2, 78.8, 0.783}, {"CUB", "North America", "Cuba", 
  "2020-04-21", 1137., 50., 53., 38., 2., 2.429, 100.383, 4.414, 4.679, 
  3.355, 0.177, 0.214, 1.05, "", "", "", "", "", "", "", "", 1860., 32276., 
  2.85, 0.164, 1689., 0.149, 0.031, 31.9, "tests performed", "", "", "", "", 
  "", "", "", "", "", 83.33, 1.1326616*^7, 110.408, 43.1, 14.738, 9.719, "", 
  "", 190.968, 8.27, 17.1, 53.3, 85.198, 5.2, 78.8, 0.783}, 
 {"CUB", "North America", "Cuba", "2020-04-22", 1189., 52., 53.571, 40., 2., 
  2.286, 104.974, 4.591, 4.73, 3.532, 0.177, 0.202, 1.02, "", "", "", "", "", 
  "", "", "", 1967., 34243., 3.023, 0.174, 1772., 0.156, 0.03, 33.1, 
  "tests performed", "", "", "", "", "", "", "", "", "", 83.33, 1.1326616*^7, 
  110.408, 43.1, 14.738, 9.719, "", "", 190.968, 8.27, 17.1, 53.3, 85.198, 
  5.2, 78.8, 0.783}, {"CUB", "North America", "Cuba", "2020-04-23", 1235., 
  46., 53.286, 43., 3., 2.286, 109.035, 4.061, 4.704, 3.796, 0.265, 0.202, 
  0.98, "", "", "", "", "", "", "", "", 1891., 36134., 3.19, 0.167, 1831., 
  0.162, 0.029, 34.4, "tests performed", "", "", "", "", "", "", "", "", "", 
  83.33, 1.1326616*^7, 110.408, 43.1, 14.738, 9.719, "", "", 190.968, 8.27, 
  17.1, 53.3, 85.198, 5.2, 78.8, 0.783}, {"CUB", "North America", "Cuba", 
  "2020-04-24", 1285., 50., 51.714, 49., 6., 2.571, 113.45, 4.414, 4.566, 
  4.326, 0.53, 0.227, 0.94, "", "", "", "", "", "", "", "", 1857., 37991., 
  3.354, 0.164, 1826., 0.161, 0.028, 35.3, "tests performed", "", "", "", "", 
  "", "", "", "", "", 83.33, 1.1326616*^7, 110.408, 43.1, 14.738, 9.719, "", 
  "", 190.968, 8.27, 17.1, 53.3, 85.198, 5.2, 78.8, 0.783}, 
 {"CUB", "North America", "Cuba", "2020-04-25", 1337., 52., 50.143, 51., 2., 
  2.714, 118.041, 4.591, 4.427, 4.503, 0.177, 0.24, 0.91, "", "", "", "", "", 
  "", "", "", 1837., 39828., 3.516, 0.162, 1835., 0.162, 0.027, 36.6, 
  "tests performed", "", "", "", "", "", "", "", "", "", 83.33, 1.1326616*^7, 
  110.408, 43.1, 14.738, 9.719, "", "", 190.968, 8.27, 17.1, 53.3, 85.198, 
  5.2, 78.8, 0.783}, {"CUB", "North America", "Cuba", "2020-04-26", 1369., 
  32., 47.714, 54., 3., 2.857, 120.866, 2.825, 4.213, 4.768, 0.265, 0.252, 
  0.88, "", "", "", "", "", "", "", "", 1823., 41651., 3.677, 0.161, 1865., 
  0.165, 0.026, 39.1, "tests performed", "", "", "", "", "", "", "", "", "", 
  83.33, 1.1326616*^7, 110.408, 43.1, 14.738, 9.719, "", "", 190.968, 8.27, 
  17.1, 53.3, 85.198, 5.2, 78.8, 0.783}, {"CUB", "North America", "Cuba", 
  "2020-04-27", 1389., 20., 43.143, 56., 2., 2.857, 122.632, 1.766, 3.809, 
  4.944, 0.177, 0.252, 0.86, "", "", "", "", "", "", "", "", 1857., 43508., 
  3.841, 0.164, 1870., 0.165, 0.023, 43.3, "tests performed", "", "", "", "", 
  "", "", "", "", "", 83.33, 1.1326616*^7, 110.408, 43.1, 14.738, 9.719, "", 
  "", 190.968, 8.27, 17.1, 53.3, 85.198, 5.2, 78.8, 0.783}, 
 {"CUB", "North America", "Cuba", "2020-04-28", 1437., 48., 42.857, 58., 2., 
  2.857, 126.869, 4.238, 3.784, 5.121, 0.177, 0.252, 0.87, "", "", "", "", 
  "", "", "", "", 1836., 45344., 4.003, 0.162, 1867., 0.165, 0.023, 43.6, 
  "tests performed", "", "", "", "", "", "", "", "", "", 83.33, 1.1326616*^7, 
  110.408, 43.1, 14.738, 9.719, "", "", 190.968, 8.27, 17.1, 53.3, 85.198, 
  5.2, 78.8, 0.783}, {"CUB", "North America", "Cuba", "2020-04-29", 1467., 
  30., 39.714, 58., 0., 2.571, 129.518, 2.649, 3.506, 5.121, 0., 0.227, 0.86, 
  "", "", "", "", "", "", "", "", 2003., 47347., 4.18, 0.177, 1872., 0.165, 
  0.021, 47.1, "tests performed", "", "", "", "", "", "", "", "", "", 83.33, 
  1.1326616*^7, 110.408, 43.1, 14.738, 9.719, "", "", 190.968, 8.27, 17.1, 
  53.3, 85.198, 5.2, 78.8, 0.783}, {"CUB", "North America", "Cuba", 
  "2020-04-30", 1501., 34., 38., 61., 3., 2.571, 132.52, 3.002, 3.355, 5.386, 
  0.265, 0.227, 0.86, "", "", "", "", "", "", "", "", 2062., 49409., 4.362, 
  0.182, 1896., 0.167, 0.02, 49.9, "tests performed", "", "", "", "", "", "", 
  "", "", "", 83.33, 1.1326616*^7, 110.408, 43.1, 14.738, 9.719, "", "", 
  190.968, 8.27, 17.1, 53.3, 85.198, 5.2, 78.8, 0.783}, 
 {"CUB", "North America", "Cuba", "2020-05-01", 1537., 36., 36., 64., 3., 
  2.143, 135.698, 3.178, 3.178, 5.65, 0.265, 0.189, 0.86, "", "", "", "", "", 
  "", "", "", 2097., 51506., 4.547, 0.185, 1931., 0.17, 0.019, 53.6, 
  "tests performed", "", "", "", "", "", "", "", "", "", 83.33, 1.1326616*^7, 
  110.408, 43.1, 14.738, 9.719, "", "", 190.968, 8.27, 17.1, 53.3, 85.198, 
  5.2, 78.8, 0.783}, {"CUB", "North America", "Cuba", "2020-05-02", 1611., 
  74., 39.143, 66., 2., 2.143, 142.231, 6.533, 3.456, 5.827, 0.177, 0.189, 
  0.86, "", "", "", "", "", "", "", "", 2039., 53545., 4.727, 0.18, 1960., 
  0.173, 0.02, 50.1, "tests performed", "", "", "", "", "", "", "", "", "", 
  83.33, 1.1326616*^7, 110.408, 43.1, 14.738, 9.719, "", "", 190.968, 8.27, 
  17.1, 53.3, 85.198, 5.2, 78.8, 0.783}, {"CUB", "North America", "Cuba", 
  "2020-05-03", 1649., 38., 40., 67., 1., 1.857, 145.586, 3.355, 3.532, 
  5.915, 0.088, 0.164, 0.81, "", "", "", "", "", "", "", "", 1997., 55542., 
  4.904, 0.176, 1984., 0.175, 0.02, 49.6, "tests performed", "", "", "", "", 
  "", "", "", "", "", 83.33, 1.1326616*^7, 110.408, 43.1, 14.738, 9.719, "", 
  "", 190.968, 8.27, 17.1, 53.3, 85.198, 5.2, 78.8, 0.783}, 
 {"CUB", "North America", "Cuba", "2020-05-04", 1668., 19., 39.857, 69., 2., 
  1.857, 147.264, 1.677, 3.519, 6.092, 0.177, 0.164, 0.74, "", "", "", "", 
  "", "", "", "", 2169., 57711., 5.095, 0.191, 2029., 0.179, 0.02, 50.9, 
  "tests performed", "", "", "", "", "", "", "", "", "", 83.33, 1.1326616*^7, 
  110.408, 43.1, 14.738, 9.719, "", "", 190.968, 8.27, 17.1, 53.3, 85.198, 
  5.2, 78.8, 0.783}, {"CUB", "North America", "Cuba", "2020-05-05", 1685., 
  17., 35.429, 69., 0., 1.571, 148.765, 1.501, 3.128, 6.092, 0., 0.139, 0.69, 
  "", "", "", "", "", "", "", "", 1937., 59648., 5.266, 0.171, 2043., 0.18, 
  0.017, 57.7, "tests performed", "", "", "", "", "", "", "", "", "", 85.19, 
  1.1326616*^7, 110.408, 43.1, 14.738, 9.719, "", "", 190.968, 8.27, 17.1, 
  53.3, 85.198, 5.2, 78.8, 0.783}, {"CUB", "North America", "Cuba", 
  "2020-05-06", 1703., 18., 33.714, 69., 0., 1.571, 150.354, 1.589, 2.977, 
  6.092, 0., 0.139, 0.66, "", "", "", "", "", "", "", "", 1965., 61613., 
  5.44, 0.173, 2038., 0.18, 0.017, 60.4, "tests performed", "", "", "", "", 
  "", "", "", "", "", 85.19, 1.1326616*^7, 110.408, 43.1, 14.738, 9.719, "", 
  "", 190.968, 8.27, 17.1, 53.3, 85.198, 5.2, 78.8, 0.783}, 
 {"CUB", "North America", "Cuba", "2020-05-07", 1729., 26., 32.571, 73., 4., 
  1.714, 152.649, 2.295, 2.876, 6.445, 0.353, 0.151, 0.63, "", "", "", "", 
  "", "", "", "", 1947., 63560., 5.612, 0.172, 2022., 0.179, 0.016, 62.1, 
  "tests performed", "", "", "", "", "", "", "", "", "", 85.19, 1.1326616*^7, 
  110.408, 43.1, 14.738, 9.719, "", "", 190.968, 8.27, 17.1, 53.3, 85.198, 
  5.2, 78.8, 0.783}, {"CUB", "North America", "Cuba", "2020-05-08", 1741., 
  12., 29.143, 74., 1., 1.429, 153.709, 1.059, 2.573, 6.533, 0.088, 0.126, 
  0.6, "", "", "", "", "", "", "", "", 1949., 65509., 5.784, 0.172, 2000., 
  0.177, 0.015, 68.6, "tests performed", "", "", "", "", "", "", "", "", "", 
  85.19, 1.1326616*^7, 110.408, 43.1, 14.738, 9.719, "", "", 190.968, 8.27, 
  17.1, 53.3, 85.198, 5.2, 78.8, 0.783}, {"CUB", "North America", "Cuba", 
  "2020-05-09", 1754., 13., 20.429, 74., 0., 1.143, 154.856, 1.148, 1.804, 
  6.533, 0., 0.101, 0.58, "", "", "", "", "", "", "", "", 1826., 67335., 
  5.945, 0.161, 1970., 0.174, 0.01, 96.4, "tests performed", "", "", "", "", 
  "", "", "", "", "", 85.19, 1.1326616*^7, 110.408, 43.1, 14.738, 9.719, "", 
  "", 190.968, 8.27, 17.1, 53.3, 85.198, 5.2, 78.8, 0.783}, 
 {"CUB", "North America", "Cuba", "2020-05-10", 1766., 12., 16.714, 77., 3., 
  1.429, 155.916, 1.059, 1.476, 6.798, 0.265, 0.126, 0.6, "", "", "", "", "", 
  "", "", "", 1847., 69182., 6.108, 0.163, 1949., 0.172, 0.009, 116.6, 
  "tests performed", "", "", "", "", "", "", "", "", "", 85.19, 1.1326616*^7, 
  110.408, 43.1, 14.738, 9.719, "", "", 190.968, 8.27, 17.1, 53.3, 85.198, 
  5.2, 78.8, 0.783}, {"CUB", "North America", "Cuba", "2020-05-11", 1783., 
  17., 16.429, 77., 0., 1.143, 157.417, 1.501, 1.45, 6.798, 0., 0.101, 0.63, 
  "", "", "", "", "", "", "", "", 1975., 71157., 6.282, 0.174, 1921., 0.17, 
  0.009, 116.9, "tests performed", "", "", "", "", "", "", "", "", "", 100., 
  1.1326616*^7, 110.408, 43.1, 14.738, 9.719, "", "", 190.968, 8.27, 17.1, 
  53.3, 85.198, 5.2, 78.8, 0.783}, {"CUB", "North America", "Cuba", 
  "2020-05-12", 1804., 21., 17., 78., 1., 1.286, 159.271, 1.854, 1.501, 
  6.886, 0.088, 0.114, 0.65, "", "", "", "", "", "", "", "", 1972., 73129., 
  6.456, 0.174, 1926., 0.17, 0.009, 113.3, "tests performed", "", "", "", "", 
  "", "", "", "", "", 100., 1.1326616*^7, 110.408, 43.1, 14.738, 9.719, "", 
  "", 190.968, 8.27, 17.1, 53.3, 85.198, 5.2, 78.8, 0.783}, 
 {"CUB", "North America", "Cuba", "2020-05-13", 1810., 6., 15.286, 79., 1., 
  1.429, 159.801, 0.53, 1.35, 6.975, 0.088, 0.126, 0.64, "", "", "", "", "", 
  "", "", "", 2013., 75142., 6.634, 0.178, 1933., 0.171, 0.008, 126.5, 
  "tests performed", "", "", "", "", "", "", "", "", "", 100., 1.1326616*^7, 
  110.408, 43.1, 14.738, 9.719, "", "", 190.968, 8.27, 17.1, 53.3, 85.198, 
  5.2, 78.8, 0.783}, {"CUB", "North America", "Cuba", "2020-05-14", 1830., 
  20., 14.429, 79., 0., 0.857, 161.566, 1.766, 1.274, 6.975, 0., 0.076, 0.66, 
  "", "", "", "", "", "", "", "", 2232., 77374., 6.831, 0.197, 1973., 0.174, 
  0.007, 136.7, "tests performed", "", "", "", "", "", "", "", "", "", 100., 
  1.1326616*^7, 110.408, 43.1, 14.738, 9.719, "", "", 190.968, 8.27, 17.1, 
  53.3, 85.198, 5.2, 78.8, 0.783}, {"CUB", "North America", "Cuba", 
  "2020-05-15", 1840., 10., 14.143, 79., 0., 0.714, 162.449, 0.883, 1.249, 
  6.975, 0., 0.063, 0.66, "", "", "", "", "", "", "", "", 2460., 79834., 
  7.048, 0.217, 2046., 0.181, 0.007, 144.7, "tests performed", "", "", "", 
  "", "", "", "", "", "", 100., 1.1326616*^7, 110.408, 43.1, 14.738, 9.719, 
  "", "", 190.968, 8.27, 17.1, 53.3, 85.198, 5.2, 78.8, 0.783}, 
 {"CUB", "North America", "Cuba", "2020-05-16", 1862., 22., 15.429, 79., 0., 
  0.714, 164.392, 1.942, 1.362, 6.975, 0., 0.063, 0.67, "", "", "", "", "", 
  "", "", "", 2083., 81917., 7.232, 0.184, 2083., 0.184, 0.007, 135., 
  "tests performed", "", "", "", "", "", "", "", "", "", 100., 1.1326616*^7, 
  110.408, 43.1, 14.738, 9.719, "", "", 190.968, 8.27, 17.1, 53.3, 85.198, 
  5.2, 78.8, 0.783}, {"CUB", "North America", "Cuba", "2020-05-17", 1872., 
  10., 15.143, 79., 0., 0.286, 165.274, 0.883, 1.337, 6.975, 0., 0.025, 0.67, 
  "", "", "", "", "", "", "", "", 1951., 83868., 7.405, 0.172, 2098., 0.185, 
  0.007, 138.5, "tests performed", "", "", "", "", "", "", "", "", "", 100., 
  1.1326616*^7, 110.408, 43.1, 14.738, 9.719, "", "", 190.968, 8.27, 17.1, 
  53.3, 85.198, 5.2, 78.8, 0.783}, {"CUB", "North America", "Cuba", 
  "2020-05-18", 1881., 9., 14., 79., 0., 0.286, 166.069, 0.795, 1.236, 6.975, 
  0., 0.025, 0.67, "", "", "", "", "", "", "", "", 1688., 85556., 7.554, 
  0.149, 2057., 0.182, 0.007, 146.9, "tests performed", "", "", "", "", "", 
  "", "", "", "", 100., 1.1326616*^7, 110.408, 43.1, 14.738, 9.719, "", "", 
  190.968, 8.27, 17.1, 53.3, 85.198, 5.2, 78.8, 0.783}, 
 {"CUB", "North America", "Cuba", "2020-05-19", 1887., 6., 11.857, 79., 0., 
  0.143, 166.599, 0.53, 1.047, 6.975, 0., 0.013, 0.68, "", "", "", "", "", 
  "", "", "", 1732., 87288., 7.706, 0.153, 2023., 0.179, 0.006, 170.6, 
  "tests performed", "", "", "", "", "", "", "", "", "", 100., 1.1326616*^7, 
  110.408, 43.1, 14.738, 9.719, "", "", 190.968, 8.27, 17.1, 53.3, 85.198, 
  5.2, 78.8, 0.783}, {"CUB", "North America", "Cuba", "2020-05-20", 1900., 
  13., 12.857, 79., 0., 0., 167.746, 1.148, 1.135, 6.975, 0., 0., 0.72, "", 
  "", "", "", "", "", "", "", 1743., 89031., 7.86, 0.154, 1984., 0.175, 
  0.006, 154.3, "tests performed", "", "", "", "", "", "", "", "", "", 100., 
  1.1326616*^7, 110.408, 43.1, 14.738, 9.719, "", "", 190.968, 8.27, 17.1, 
  53.3, 85.198, 5.2, 78.8, 0.783}, {"CUB", "North America", "Cuba", 
  "2020-05-21", 1908., 8., 11.143, 80., 1., 0.143, 168.453, 0.706, 0.984, 
  7.063, 0.088, 0.013, 0.74, "", "", "", "", "", "", "", "", 1880., 90911., 
  8.026, 0.166, 1934., 0.171, 0.006, 173.6, "tests performed", "", "", "", 
  "", "", "", "", "", "", 100., 1.1326616*^7, 110.408, 43.1, 14.738, 9.719, 
  "", "", 190.968, 8.27, 17.1, 53.3, 85.198, 5.2, 78.8, 0.783}, 
 {"CUB", "North America", "Cuba", "2020-05-22", 1916., 8., 10.857, 81., 1., 
  0.286, 169.159, 0.706, 0.959, 7.151, 0.088, 0.025, 0.77, "", "", "", "", 
  "", "", "", "", 1718., 92629., 8.178, 0.152, 1828., 0.161, 0.006, 168.4, 
  "tests performed", "", "", "", "", "", "", "", "", "", 100., 1.1326616*^7, 
  110.408, 43.1, 14.738, 9.719, "", "", 190.968, 8.27, 17.1, 53.3, 85.198, 
  5.2, 78.8, 0.783}, {"CUB", "North America", "Cuba", "2020-05-23", 1931., 
  15., 9.857, 81., 0., 0.286, 170.483, 1.324, 0.87, 7.151, 0., 0.025, 0.82, 
  "", "", "", "", "", "", "", "", 1431., 94060., 8.304, 0.126, 1735., 0.153, 
  0.006, 176., "tests performed", "", "", "", "", "", "", "", "", "", 100., 
  1.1326616*^7, 110.408, 43.1, 14.738, 9.719, "", "", 190.968, 8.27, 17.1, 
  53.3, 85.198, 5.2, 78.8, 0.783}, {"CUB", "North America", "Cuba", 
  "2020-05-24", 1941., 10., 9.857, 82., 1., 0.429, 171.366, 0.883, 0.87, 
  7.24, 0.088, 0.038, 0.86, "", "", "", "", "", "", "", "", 1451., 95511., 
  8.432, 0.128, 1663., 0.147, 0.006, 168.7, "tests performed", "", "", "", 
  "", "", "", "", "", "", 100., 1.1326616*^7, 110.408, 43.1, 14.738, 9.719, 
  "", "", 190.968, 8.27, 17.1, 53.3, 85.198, 5.2, 78.8, 0.783}, 
 {"CUB", "North America", "Cuba", "2020-05-25", 1947., 6., 9.429, 82., 0., 
  0.429, 171.896, 0.53, 0.832, 7.24, 0., 0.038, 0.9, "", "", "", "", "", "", 
  "", "", 1492., 97003., 8.564, 0.132, 1635., 0.144, 0.006, 173.4, 
  "tests performed", "", "", "", "", "", "", "", "", "", 100., 1.1326616*^7, 
  110.408, 43.1, 14.738, 9.719, "", "", 190.968, 8.27, 17.1, 53.3, 85.198, 
  5.2, 78.8, 0.783}, {"CUB", "North America", "Cuba", "2020-05-26", 1963., 
  16., 10.857, 82., 0., 0.429, 173.309, 1.413, 0.959, 7.24, 0., 0.038, 0.99, 
  "", "", "", "", "", "", "", "", 1378., 98381., 8.686, 0.122, 1585., 0.14, 
  0.007, 146., "tests performed", "", "", "", "", "", "", "", "", "", 100., 
  1.1326616*^7, 110.408, 43.1, 14.738, 9.719, "", "", 190.968, 8.27, 17.1, 
  53.3, 85.198, 5.2, 78.8, 0.783}, {"CUB", "North America", "Cuba", 
  "2020-05-27", 1974., 11., 10.571, 82., 0., 0.429, 174.28, 0.971, 0.933, 
  7.24, 0., 0.038, 1.04, "", "", "", "", "", "", "", "", 1364., 99745., 
  8.806, 0.12, 1531., 0.135, 0.007, 144.8, "tests performed", "", "", "", "", 
  "", "", "", "", "", 100., 1.1326616*^7, 110.408, 43.1, 14.738, 9.719, "", 
  "", 190.968, 8.27, 17.1, 53.3, 85.198, 5.2, 78.8, 0.783}, 
 {"CUB", "North America", "Cuba", "2020-05-28", 1983., 9., 10.714, 82., 0., 
  0.286, 175.074, 0.795, 0.946, 7.24, 0., 0.025, 1.1, "", "", "", "", "", "", 
  "", "", 1363., 101108., 8.927, 0.12, 1457., 0.129, 0.007, 136., 
  "tests performed", "", "", "", "", "", "", "", "", "", 100., 1.1326616*^7, 
  110.408, 43.1, 14.738, 9.719, "", "", 190.968, 8.27, 17.1, 53.3, 85.198, 
  5.2, 78.8, 0.783}, {"CUB", "North America", "Cuba", "2020-05-29", 2005., 
  22., 12.714, 82., 0., 0.143, 177.017, 1.942, 1.123, 7.24, 0., 0.013, 1.18, 
  "", "", "", "", "", "", "", "", 2015., 103123., 9.104, 0.178, 1499., 0.132, 
  0.008, 117.9, "tests performed", "", "", "", "", "", "", "", "", "", 100., 
  1.1326616*^7, 110.408, 43.1, 14.738, 9.719, "", "", 190.968, 8.27, 17.1, 
  53.3, 85.198, 5.2, 78.8, 0.783}, {"CUB", "North America", "Cuba", 
  "2020-05-30", 2025., 20., 13.429, 83., 1., 0.286, 178.782, 1.766, 1.186, 
  7.328, 0.088, 0.025, 1.2, "", "", "", "", "", "", "", "", 2151., 105274., 
  9.294, 0.19, 1602., 0.141, 0.008, 119.3, "tests performed", "", "", "", "", 
  "", "", "", "", "", 100., 1.1326616*^7, 110.408, 43.1, 14.738, 9.719, "", 
  "", 190.968, 8.27, 17.1, 53.3, 85.198, 5.2, 78.8, 0.783}, 
 {"CUB", "North America", "Cuba", "2020-05-31", 2045., 20., 14.857, 83., 0., 
  0.143, 180.548, 1.766, 1.312, 7.328, 0., 0.013, 1.23, "", "", "", "", "", 
  "", "", "", 1763., 107037., 9.45, 0.156, 1647., 0.145, 0.009, 110.9, 
  "tests performed", "", "", "", "", "", "", "", "", "", 100., 1.1326616*^7, 
  110.408, 43.1, 14.738, 9.719, "", "", 190.968, 8.27, 17.1, 53.3, 85.198, 
  5.2, 78.8, 0.783}, {"CUB", "North America", "Cuba", "2020-06-01", 2083., 
  38., 19.429, 83., 0., 0.143, 183.903, 3.355, 1.715, 7.328, 0., 0.013, 1.23, 
  "", "", "", "", "", "", "", "", 1352., 108389., 9.569, 0.119, 1627., 0.144, 
  0.012, 83.7, "tests performed", "", "", "", "", "", "", "", "", "", 100., 
  1.1326616*^7, 110.408, 43.1, 14.738, 9.719, "", "", 190.968, 8.27, 17.1, 
  53.3, 85.198, 5.2, 78.8, 0.783}, {"CUB", "North America", "Cuba", 
  "2020-06-02", 2092., 9., 18.429, 83., 0., 0.143, 184.698, 0.795, 1.627, 
  7.328, 0., 0.013, 1.14, "", "", "", "", "", "", "", "", 1960., 110349., 
  9.742, 0.173, 1710., 0.151, 0.011, 92.8, "tests performed", "", "", "", "", 
  "", "", "", "", "", 100., 1.1326616*^7, 110.408, 43.1, 14.738, 9.719, "", 
  "", 190.968, 8.27, 17.1, 53.3, 85.198, 5.2, 78.8, 0.783}, 
 {"CUB", "North America", "Cuba", "2020-06-03", 2107., 15., 19., 83., 0., 
  0.143, 186.022, 1.324, 1.677, 7.328, 0., 0.013, 1.1, "", "", "", "", "", 
  "", "", "", 2100., 112449., 9.928, 0.185, 1815., 0.16, 0.01, 95.5, 
  "tests performed", "", "", "", "", "", "", "", "", "", 100., 1.1326616*^7, 
  110.408, 43.1, 14.738, 9.719, "", "", 190.968, 8.27, 17.1, 53.3, 85.198, 
  5.2, 78.8, 0.783}, {"CUB", "North America", "Cuba", "2020-06-04", 2119., 
  12., 19.429, 83., 0., 0.143, 187.081, 1.059, 1.715, 7.328, 0., 0.013, 1.06, 
  "", "", "", "", "", "", "", "", 2015., 114464., 10.106, 0.178, 1908., 
  0.168, 0.01, 98.2, "tests performed", "", "", "", "", "", "", "", "", "", 
  100., 1.1326616*^7, 110.408, 43.1, 14.738, 9.719, "", "", 190.968, 8.27, 
  17.1, 53.3, 85.198, 5.2, 78.8, 0.783}, {"CUB", "North America", "Cuba", 
  "2020-06-05", 2133., 14., 18.286, 83., 0., 0.143, 188.317, 1.236, 1.614, 
  7.328, 0., 0.013, 1.05, "", "", "", "", "", "", "", "", 2004., 116468., 
  10.283, 0.177, 1906., 0.168, 0.01, 104.2, "tests performed", "", "", "", 
  "", "", "", "", "", "", 100., 1.1326616*^7, 110.408, 43.1, 14.738, 9.719, 
  "", "", 190.968, 8.27, 17.1, 53.3, 85.198, 5.2, 78.8, 0.783}, 
 {"CUB", "North America", "Cuba", "2020-06-06", 2173., 40., 21.143, 83., 0., 
  0., 191.849, 3.532, 1.867, 7.328, 0., 0., 1.05, "", "", "", "", "", "", "", 
  "", 2020., 118488., 10.461, 0.178, 1888., 0.167, 0.011, 89.3, 
  "tests performed", "", "", "", "", "", "", "", "", "", 100., 1.1326616*^7, 
  110.408, 43.1, 14.738, 9.719, "", "", 190.968, 8.27, 17.1, 53.3, 85.198, 
  5.2, 78.8, 0.783}, {"CUB", "North America", "Cuba", "2020-06-07", 2191., 
  18., 20.857, 83., 0., 0., 193.438, 1.589, 1.841, 7.328, 0., 0., 0.96, "", 
  "", "", "", "", "", "", "", 2048., 120536., 10.642, 0.181, 1928., 0.17, 
  0.011, 92.4, "tests performed", "", "", "", "", "", "", "", "", "", 100., 
  1.1326616*^7, 110.408, 43.1, 14.738, 9.719, "", "", 190.968, 8.27, 17.1, 
  53.3, 85.198, 5.2, 78.8, 0.783}, {"CUB", "North America", "Cuba", 
  "2020-06-08", 2200., 9., 16.714, 83., 0., 0., 194.233, 0.795, 1.476, 7.328, 
  0., 0., 0.85, "", "", "", "", "", "", "", "", 2067., 122603., 10.824, 
  0.182, 2031., 0.179, 0.008, 121.5, "tests performed", "", "", "", "", "", 
  "", "", "", "", 100., 1.1326616*^7, 110.408, 43.1, 14.738, 9.719, "", "", 
  190.968, 8.27, 17.1, 53.3, 85.198, 5.2, 78.8, 0.783}, 
 {"CUB", "North America", "Cuba", "2020-06-09", 2205., 5., 16.143, 83., 0., 
  0., 194.674, 0.441, 1.425, 7.328, 0., 0., 0.79, "", "", "", "", "", "", "", 
  "", 2344., 124947., 11.031, 0.207, 2085., 0.184, 0.008, 129.2, 
  "tests performed", "", "", "", "", "", "", "", "", "", 100., 1.1326616*^7, 
  110.408, 43.1, 14.738, 9.719, "", "", 190.968, 8.27, 17.1, 53.3, 85.198, 
  5.2, 78.8, 0.783}, {"CUB", "North America", "Cuba", "2020-06-10", 2211., 
  6., 14.857, 83., 0., 0., 195.204, 0.53, 1.312, 7.328, 0., 0., 0.76, "", "", 
  "", "", "", "", "", "", 2095., 127042., 11.216, 0.185, 2085., 0.184, 0.007, 
  140.3, "tests performed", "", "", "", "", "", "", "", "", "", 100., 
  1.1326616*^7, 110.408, 43.1, 14.738, 9.719, "", "", 190.968, 8.27, 17.1, 
  53.3, 85.198, 5.2, 78.8, 0.783}, {"CUB", "North America", "Cuba", 
  "2020-06-11", 2219., 8., 14.286, 84., 1., 0.143, 195.91, 0.706, 1.261, 
  7.416, 0.088, 0.013, 0.75, "", "", "", "", "", "", "", "", 2090., 129132., 
  11.401, 0.185, 2095., 0.185, 0.007, 146.6, "tests performed", "", "", "", 
  "", "", "", "", "", "", 100., 1.1326616*^7, 110.408, 43.1, 14.738, 9.719, 
  "", "", 190.968, 8.27, 17.1, 53.3, 85.198, 5.2, 78.8, 0.783}, 
 {"CUB", "North America", "Cuba", "2020-06-12", 2233., 14., 14.286, 84., 0., 
  0.143, 197.146, 1.236, 1.261, 7.416, 0., 0.013, 0.75, "", "", "", "", "", 
  "", "", "", 2496., 131628., 11.621, 0.22, 2166., 0.191, 0.007, 151.6, 
  "tests performed", "", "", "", "", "", "", "", "", "", 100., 1.1326616*^7, 
  110.408, 43.1, 14.738, 9.719, "", "", 190.968, 8.27, 17.1, 53.3, 85.198, 
  5.2, 78.8, 0.783}, {"CUB", "North America", "Cuba", "2020-06-13", 2238., 
  5., 9.286, 84., 0., 0.143, 197.588, 0.441, 0.82, 7.416, 0., 0.013, 0.74, 
  "", "", "", "", "", "", "", "", 2135., 133763., 11.81, 0.188, 2182., 0.193, 
  0.004, 235., "tests performed", "", "", "", "", "", "", "", "", "", 100., 
  1.1326616*^7, 110.408, 43.1, 14.738, 9.719, "", "", 190.968, 8.27, 17.1, 
  53.3, 85.198, 5.2, 78.8, 0.783}, {"CUB", "North America", "Cuba", 
  "2020-06-14", 2248., 10., 8.143, 84., 0., 0.143, 198.471, 0.883, 0.719, 
  7.416, 0., 0.013, 0.77, "", "", "", "", "", "", "", "", 2486., 136249., 
  12.029, 0.219, 2245., 0.198, 0.004, 275.7, "tests performed", "", "", "", 
  "", "", "", "", "", "", 100., 1.1326616*^7, 110.408, 43.1, 14.738, 9.719, 
  "", "", 190.968, 8.27, 17.1, 53.3, 85.198, 5.2, 78.8, 0.783}, 
 {"CUB", "North America", "Cuba", "2020-06-15", 2262., 14., 8.857, 84., 0., 
  0.143, 199.707, 1.236, 0.782, 7.416, 0., 0.013, 0.78, "", "", "", "", "", 
  "", "", "", 2582., 138831., 12.257, 0.228, 2318., 0.205, 0.004, 261.7, 
  "tests performed", "", "", "", "", "", "", "", "", "", 100., 1.1326616*^7, 
  110.408, 43.1, 14.738, 9.719, "", "", 190.968, 8.27, 17.1, 53.3, 85.198, 
  5.2, 78.8, 0.783}, {"CUB", "North America", "Cuba", "2020-06-16", 2273., 
  11., 9.714, 84., 0., 0.143, 200.678, 0.971, 0.858, 7.416, 0., 0.013, 0.78, 
  "", "", "", "", "", "", "", "", 2320., 141151., 12.462, 0.205, 2315., 
  0.204, 0.004, 238.3, "tests performed", "", "", "", "", "", "", "", "", "", 
  100., 1.1326616*^7, 110.408, 43.1, 14.738, 9.719, "", "", 190.968, 8.27, 
  17.1, 53.3, 85.198, 5.2, 78.8, 0.783}, {"CUB", "North America", "Cuba", 
  "2020-06-17", 2280., 7., 9.857, 84., 0., 0.143, 201.296, 0.618, 0.87, 
  7.416, 0., 0.013, 0.76, "", "", "", "", "", "", "", "", 2582., 143733., 
  12.69, 0.228, 2384., 0.21, 0.004, 241.9, "tests performed", "", "", "", "", 
  "", "", "", "", "", 100., 1.1326616*^7, 110.408, 43.1, 14.738, 9.719, "", 
  "", 190.968, 8.27, 17.1, 53.3, 85.198, 5.2, 78.8, 0.783}, 
 {"CUB", "North America", "Cuba", "2020-06-18", 2295., 15., 10.857, 85., 1., 
  0.143, 202.62, 1.324, 0.959, 7.504, 0.088, 0.013, 0.75, "", "", "", "", "", 
  "", "", "", 2543., 146276., 12.914, 0.225, 2449., 0.216, 0.004, 225.6, 
  "tests performed", "", "", "", "", "", "", "", "", "", 86.11, 1.1326616*^7, 
  110.408, 43.1, 14.738, 9.719, "", "", 190.968, 8.27, 17.1, 53.3, 85.198, 
  5.2, 78.8, 0.783}, {"CUB", "North America", "Cuba", "2020-06-19", 2305., 
  10., 10.286, 85., 0., 0.143, 203.503, 0.883, 0.908, 7.504, 0., 0.013, 0.68, 
  "", "", "", "", "", "", "", "", 2536., 148812., 13.138, 0.224, 2455., 
  0.217, 0.004, 238.7, "tests performed", "", "", "", "", "", "", "", "", "", 
  86.11, 1.1326616*^7, 110.408, 43.1, 14.738, 9.719, "", "", 190.968, 8.27, 
  17.1, 53.3, 85.198, 5.2, 78.8, 0.783}, {"CUB", "North America", "Cuba", 
  "2020-06-20", 2309., 4., 10.143, 85., 0., 0.143, 203.856, 0.353, 0.895, 
  7.504, 0., 0.013, 0.61, "", "", "", "", "", "", "", "", 2352., 151164., 
  13.346, 0.208, 2486., 0.219, 0.004, 245.1, "tests performed", "", "", "", 
  "", "", "", "", "", "", 86.11, 1.1326616*^7, 110.408, 43.1, 14.738, 9.719, 
  "", "", 190.968, 8.27, 17.1, 53.3, 85.198, 5.2, 78.8, 0.783}, 
 {"CUB", "North America", "Cuba", "2020-06-21", 2312., 3., 9.143, 85., 0., 
  0.143, 204.121, 0.265, 0.807, 7.504, 0., 0.013, 0.57, "", "", "", "", "", 
  "", "", "", 2069., 153233., 13.529, 0.183, 2426., 0.214, 0.004, 265.3, 
  "tests performed", "", "", "", "", "", "", "", "", "", 86.11, 1.1326616*^7, 
  110.408, 43.1, 14.738, 9.719, "", "", 190.968, 8.27, 17.1, 53.3, 85.198, 
  5.2, 78.8, 0.783}, {"CUB", "North America", "Cuba", "2020-06-22", 2315., 
  3., 7.571, 85., 0., 0.143, 204.386, 0.265, 0.668, 7.504, 0., 0.013, 0.54, 
  "", "", "", "", "", "", "", "", 2148., 155381., 13.718, 0.19, 2364., 0.209, 
  0.003, 312.2, "tests performed", "", "", "", "", "", "", "", "", "", 86.11, 
  1.1326616*^7, 110.408, 43.1, 14.738, 9.719, "", "", 190.968, 8.27, 17.1, 
  53.3, 85.198, 5.2, 78.8, 0.783}, {"CUB", "North America", "Cuba", 
  "2020-06-23", 2318., 3., 6.429, 85., 0., 0.143, 204.651, 0.265, 0.568, 
  7.504, 0., 0.013, 0.54, "", "", "", "", "", "", "", "", 2006., 157387., 
  13.895, 0.177, 2319., 0.205, 0.003, 360.7, "tests performed", "", "", "", 
  "", "", "", "", "", "", 86.11, 1.1326616*^7, 110.408, 43.1, 14.738, 9.719, 
  "", "", 190.968, 8.27, 17.1, 53.3, 85.198, 5.2, 78.8, 0.783}, 
 {"CUB", "North America", "Cuba", "2020-06-24", 2319., 1., 5.571, 85., 0., 
  0.143, 204.739, 0.088, 0.492, 7.504, 0., 0.013, 0.55, "", "", "", "", "", 
  "", "", "", 2184., 159571., 14.088, 0.193, 2263., 0.2, 0.002, 406.2, 
  "tests performed", "", "", "", "", "", "", "", "", "", 86.11, 1.1326616*^7, 
  110.408, 43.1, 14.738, 9.719, "", "", 190.968, 8.27, 17.1, 53.3, 85.198, 
  5.2, 78.8, 0.783}, {"CUB", "North America", "Cuba", "2020-06-25", 2321., 
  2., 3.714, 85., 0., 0., 204.916, 0.177, 0.328, 7.504, 0., 0., 0.6, "", "", 
  "", "", "", "", "", "", 2103., 161674., 14.274, 0.186, 2200., 0.194, 0.002, 
  592.4, "tests performed", "", "", "", "", "", "", "", "", "", 86.11, 
  1.1326616*^7, 110.408, 43.1, 14.738, 9.719, "", "", 190.968, 8.27, 17.1, 
  53.3, 85.198, 5.2, 78.8, 0.783}, {"CUB", "North America", "Cuba", 
  "2020-06-26", 2325., 4., 2.857, 85., 0., 0., 205.269, 0.353, 0.252, 7.504, 
  0., 0., 0.65, "", "", "", "", "", "", "", "", 2288., 163962., 14.476, 
  0.202, 2164., 0.191, 0.001, 757.4, "tests performed", "", "", "", "", "", 
  "", "", "", "", 86.11, 1.1326616*^7, 110.408, 43.1, 14.738, 9.719, "", "", 
  190.968, 8.27, 17.1, 53.3, 85.198, 5.2, 78.8, 0.783}, 
 {"CUB", "North America", "Cuba", "2020-06-27", 2330., 5., 3., 86., 1., 
  0.143, 205.71, 0.441, 0.265, 7.593, 0.088, 0.013, 0.72, "", "", "", "", "", 
  "", "", "", 2373., 166335., 14.685, 0.21, 2167., 0.191, 0.001, 722.3, 
  "tests performed", "", "", "", "", "", "", "", "", "", 86.11, 1.1326616*^7, 
  110.408, 43.1, 14.738, 9.719, "", "", 190.968, 8.27, 17.1, 53.3, 85.198, 
  5.2, 78.8, 0.783}, {"CUB", "North America", "Cuba", "2020-06-28", 2332., 
  2., 2.857, 86., 0., 0.143, 205.887, 0.177, 0.252, 7.593, 0., 0.013, 0.78, 
  "", "", "", "", "", "", "", "", 2210., 168545., 14.88, 0.195, 2187., 0.193, 
  0.001, 765.5, "tests performed", "", "", "", "", "", "", "", "", "", 86.11, 
  1.1326616*^7, 110.408, 43.1, 14.738, 9.719, "", "", 190.968, 8.27, 17.1, 
  53.3, 85.198, 5.2, 78.8, 0.783}, {"CUB", "North America", "Cuba", 
  "2020-06-29", 2340., 8., 3.571, 86., 0., 0.143, 206.593, 0.706, 0.315, 
  7.593, 0., 0.013, 0.85, "", "", "", "", "", "", "", "", 2246., 170791., 
  15.079, 0.198, 2201., 0.194, 0.002, 616.4, "tests performed", "", "", "", 
  "", "", "", "", "", "", 86.11, 1.1326616*^7, 110.408, 43.1, 14.738, 9.719, 
  "", "", 190.968, 8.27, 17.1, 53.3, 85.198, 5.2, 78.8, 0.783}, 
 {"CUB", "North America", "Cuba", "2020-06-30", 2341., 1., 3.286, 86., 0., 
  0.143, 206.681, 0.088, 0.29, 7.593, 0., 0.013, 0.89, "", "", "", "", "", 
  "", "", "", 2272., 173063., 15.279, 0.201, 2239., 0.198, 0.001, 681.4, 
  "tests performed", "", "", "", "", "", "", "", "", "", 86.11, 1.1326616*^7, 
  110.408, 43.1, 14.738, 9.719, "", "", 190.968, 8.27, 17.1, 53.3, 85.198, 
  5.2, 78.8, 0.783}, {"CUB", "North America", "Cuba", "2020-07-01", 2348., 
  7., 4.143, 86., 0., 0.143, 207.299, 0.618, 0.366, 7.593, 0., 0.013, 0.98, 
  "", "", "", "", "", "", "", "", 2309., 175372., 15.483, 0.204, 2257., 
  0.199, 0.002, 544.8, "tests performed", "", "", "", "", "", "", "", "", "", 
  86.11, 1.1326616*^7, 110.408, 43.1, 14.738, 9.719, "", "", 190.968, 8.27, 
  17.1, 53.3, 85.198, 5.2, 78.8, 0.783}, {"CUB", "North America", "Cuba", 
  "2020-07-02", 2353., 5., 4.571, 86., 0., 0.143, 207.741, 0.441, 0.404, 
  7.593, 0., 0.013, 1.04, "", "", "", "", "", "", "", "", 2690., 178062., 
  15.721, 0.237, 2341., 0.207, 0.002, 512.1, "tests performed", "", "", "", 
  "", "", "", "", "", "", 86.11, 1.1326616*^7, 110.408, 43.1, 14.738, 9.719, 
  "", "", 190.968, 8.27, 17.1, 53.3, 85.198, 5.2, 78.8, 0.783}, 
 {"CUB", "North America", "Cuba", "2020-07-03", 2361., 8., 5.143, 86., 0., 
  0.143, 208.447, 0.706, 0.454, 7.593, 0., 0.013, 1.09, "", "", "", "", "", 
  "", "", "", 2635., 180697., 15.953, 0.233, 2391., 0.211, 0.002, 464.9, 
  "tests performed", "", "", "", "", "", "", "", "", "", 68.52, 1.1326616*^7, 
  110.408, 43.1, 14.738, 9.719, "", "", 190.968, 8.27, 17.1, 53.3, 85.198, 
  5.2, 78.8, 0.783}, {"CUB", "North America", "Cuba", "2020-07-04", 2369., 
  8., 5.571, 86., 0., 0., 209.153, 0.706, 0.492, 7.593, 0., 0., 1.11, "", "", 
  "", "", "", "", "", "", 2446., 183143., 16.169, 0.216, 2401., 0.212, 0.002, 
  431., "tests performed", "", "", "", "", "", "", "", "", "", 68.52, 
  1.1326616*^7, 110.408, 43.1, 14.738, 9.719, "", "", 190.968, 8.27, 17.1, 
  53.3, 85.198, 5.2, 78.8, 0.783}, {"CUB", "North America", "Cuba", 
  "2020-07-05", 2372., 3., 5.714, 86., 0., 0., 209.418, 0.265, 0.505, 7.593, 
  0., 0., 1.11, "", "", "", "", "", "", "", "", 3375., 186518., 16.467, 
  0.298, 2568., 0.227, 0.002, 449.4, "tests performed", "", "", "", "", "", 
  "", "", "", "", 68.52, 1.1326616*^7, 110.408, 43.1, 14.738, 9.719, "", "", 
  190.968, 8.27, 17.1, 53.3, 85.198, 5.2, 78.8, 0.783}, 
 {"CUB", "North America", "Cuba", "2020-07-06", 2380., 8., 5.714, 86., 0., 
  0., 210.125, 0.706, 0.505, 7.593, 0., 0., 1.14, "", "", "", "", "", "", "", 
  "", 3081., 189599., 16.739, 0.272, 2687., 0.237, 0.002, 470.2, 
  "tests performed", "", "", "", "", "", "", "", "", "", 68.52, 1.1326616*^7, 
  110.408, 43.1, 14.738, 9.719, "", "", 190.968, 8.27, 17.1, 53.3, 85.198, 
  5.2, 78.8, 0.783}, {"CUB", "North America", "Cuba", "2020-07-07", 2395., 
  15., 7.714, 86., 0., 0., 211.449, 1.324, 0.681, 7.593, 0., 0., 1.17, "", 
  "", "", "", "", "", "", "", 2844., 192443., 16.99, 0.251, 2769., 0.244, 
  0.003, 359., "tests performed", "", "", "", "", "", "", "", "", "", 68.52, 
  1.1326616*^7, 110.408, 43.1, 14.738, 9.719, "", "", 190.968, 8.27, 17.1, 
  53.3, 85.198, 5.2, 78.8, 0.783}, {"CUB", "North America", "Cuba", 
  "2020-07-08", 2399., 4., 7.286, 86., 0., 0., 211.802, 0.353, 0.643, 7.593, 
  0., 0., 1.08, "", "", "", "", "", "", "", "", 3091., 195534., 17.263, 
  0.273, 2880., 0.254, 0.003, 395.3, "tests performed", "", "", "", "", "", 
  "", "", "", "", 68.52, 1.1326616*^7, 110.408, 43.1, 14.738, 9.719, "", "", 
  190.968, 8.27, 17.1, 53.3, 85.198, 5.2, 78.8, 0.783}, 
 {"CUB", "North America", "Cuba", "2020-07-09", 2403., 4., 7.143, 86., 0., 
  0., 212.155, 0.353, 0.631, 7.593, 0., 0., 1.05, "", "", "", "", "", "", "", 
  "", 3141., 198675., 17.541, 0.277, 2945., 0.26, 0.002, 412.3, 
  "tests performed", "", "", "", "", "", "", "", "", "", 68.52, 1.1326616*^7, 
  110.408, 43.1, 14.738, 9.719, "", "", 190.968, 8.27, 17.1, 53.3, 85.198, 
  5.2, 78.8, 0.783}, {"CUB", "North America", "Cuba", "2020-07-10", 2413., 
  10., 7.429, 86., 0., 0., 213.038, 0.883, 0.656, 7.593, 0., 0., 1.03, "", 
  "", "", "", "", "", "", "", 3339., 202014., 17.835, 0.295, 3045., 0.269, 
  0.002, 409.9, "tests performed", "", "", "", "", "", "", "", "", "", 68.52, 
  1.1326616*^7, 110.408, 43.1, 14.738, 9.719, "", "", 190.968, 8.27, 17.1, 
  53.3, 85.198, 5.2, 78.8, 0.783}, {"CUB", "North America", "Cuba", 
  "2020-07-11", 2420., 7., 7.286, 87., 1., 0.143, 213.656, 0.618, 0.643, 
  7.681, 0.088, 0.013, 0.97, "", "", "", "", "", "", "", "", 3106., 205120., 
  18.11, 0.274, 3140., 0.277, 0.002, 431., "tests performed", "", "", "", "", 
  "", "", "", "", "", 68.52, 1.1326616*^7, 110.408, 43.1, 14.738, 9.719, "", 
  "", 190.968, 8.27, 17.1, 53.3, 85.198, 5.2, 78.8, 0.783}, 
 {"CUB", "North America", "Cuba", "2020-07-12", 2426., 6., 7.714, 87., 0., 
  0.143, 214.186, 0.53, 0.681, 7.681, 0., 0.013, 0.91, "", "", "", "", "", 
  "", "", "", 2978., 208098., 18.372, 0.263, 3083., 0.272, 0.003, 399.7, 
  "tests performed", "", "", "", "", "", "", "", "", "", 68.52, 1.1326616*^7, 
  110.408, 43.1, 14.738, 9.719, "", "", 190.968, 8.27, 17.1, 53.3, 85.198, 
  5.2, 78.8, 0.783}, {"CUB", "North America", "Cuba", "2020-07-13", 2428., 
  2., 6.857, 87., 0., 0.143, 214.362, 0.177, 0.605, 7.681, 0., 0.013, 0.84, 
  "", "", "", "", "", "", "", "", 3329., 211427., 18.666, 0.294, 3118., 
  0.275, 0.002, 454.7, "tests performed", "", "", "", "", "", "", "", "", "", 
  68.52, 1.1326616*^7, 110.408, 43.1, 14.738, 9.719, "", "", 190.968, 8.27, 
  17.1, 53.3, 85.198, 5.2, 78.8, 0.783}, {"CUB", "North America", "Cuba", 
  "2020-07-14", 2432., 4., 5.286, 87., 0., 0.143, 214.715, 0.353, 0.467, 
  7.681, 0., 0.013, 0.83, "", "", "", "", "", "", "", "", 3372., 214799., 
  18.964, 0.298, 3194., 0.282, 0.002, 604.2, "tests performed", "", "", "", 
  "", "", "", "", "", "", 68.52, 1.1326616*^7, 110.408, 43.1, 14.738, 9.719, 
  "", "", 190.968, 8.27, 17.1, 53.3, 85.198, 5.2, 78.8, 0.783}, 
 {"CUB", "North America", "Cuba", "2020-07-15", 2438., 6., 5.571, 87., 0., 
  0.143, 215.245, 0.53, 0.492, 7.681, 0., 0.013, 0.83, "", "", "", "", "", 
  "", "", "", 2761., 217560., 19.208, 0.244, 3147., 0.278, 0.002, 564.9, 
  "tests performed", "", "", "", "", "", "", "", "", "", 68.52, 1.1326616*^7, 
  110.408, 43.1, 14.738, 9.719, "", "", 190.968, 8.27, 17.1, 53.3, 85.198, 
  5.2, 78.8, 0.783}, {"CUB", "North America", "Cuba", "2020-07-16", 2440., 
  2., 5.286, 87., 0., 0.143, 215.422, 0.177, 0.467, 7.681, 0., 0.013, 0.83, 
  "", "", "", "", "", "", "", "", 3179., 220739., 19.489, 0.281, 3152., 
  0.278, 0.002, 596.3, "tests performed", "", "", "", "", "", "", "", "", "", 
  68.52, 1.1326616*^7, 110.408, 43.1, 14.738, 9.719, "", "", 190.968, 8.27, 
  17.1, 53.3, 85.198, 5.2, 78.8, 0.783}, {"CUB", "North America", "Cuba", 
  "2020-07-17", 2444., 4., 4.429, 87., 0., 0.143, 215.775, 0.353, 0.391, 
  7.681, 0., 0.013, 0.84, "", "", "", "", "", "", "", "", 2959., 223698., 
  19.75, 0.261, 3098., 0.274, 0.001, 699.5, "tests performed", "", "", "", 
  "", "", "", "", "", "", 68.52, 1.1326616*^7, 110.408, 43.1, 14.738, 9.719, 
  "", "", 190.968, 8.27, 17.1, 53.3, 85.198, 5.2, 78.8, 0.783}, 
 {"CUB", "North America", "Cuba", "2020-07-18", 2445., 1., 3.571, 87., 0., 
  0., 215.863, 0.088, 0.315, 7.681, 0., 0., 0.86, "", "", "", "", "", "", "", 
  "", 2745., 226443., 19.992, 0.242, 3046., 0.269, 0.001, 853., 
  "tests performed", "", "", "", "", "", "", "", "", "", 68.52, 1.1326616*^7, 
  110.408, 43.1, 14.738, 9.719, "", "", 190.968, 8.27, 17.1, 53.3, 85.198, 
  5.2, 78.8, 0.783}, {"CUB", "North America", "Cuba", "2020-07-19", 2446., 
  1., 2.857, 87., 0., 0., 215.952, 0.088, 0.252, 7.681, 0., 0., 0.94, "", "", 
  "", "", "", "", "", "", 2914., 229357., 20.249, 0.257, 3037., 0.268, 0.001, 
  1063., "tests performed", "", "", "", "", "", "", "", "", "", 68.52, 
  1.1326616*^7, 110.408, 43.1, 14.738, 9.719, "", "", 190.968, 8.27, 17.1, 
  53.3, 85.198, 5.2, 78.8, 0.783}, {"CUB", "North America", "Cuba", 
  "2020-07-20", 2446., 0., 2.571, 87., 0., 0., 215.952, 0., 0.227, 7.681, 0., 
  0., 1.05, "", "", "", "", "", "", "", "", 2746., 232103., 20.492, 0.242, 
  2954., 0.261, 0.001, 1149., "tests performed", "", "", "", "", "", "", "", 
  "", "", 68.52, 1.1326616*^7, 110.408, 43.1, 14.738, 9.719, "", "", 190.968, 
  8.27, 17.1, 53.3, 85.198, 5.2, 78.8, 0.783}, 
 {"CUB", "North America", "Cuba", "2020-07-21", 2449., 3., 2.429, 87., 0., 
  0., 216.216, 0.265, 0.214, 7.681, 0., 0., 1.28, "", "", "", "", "", "", "", 
  "", 2714., 234817., 20.731, 0.24, 2860., 0.253, 0.001, 1177.4, 
  "tests performed", "", "", "", "", "", "", "", "", "", 68.52, 1.1326616*^7, 
  110.408, 43.1, 14.738, 9.719, "", "", 190.968, 8.27, 17.1, 53.3, 85.198, 
  5.2, 78.8, 0.783}, {"CUB", "North America", "Cuba", "2020-07-22", 2462., 
  13., 3.429, 87., 0., 0., 217.364, 1.148, 0.303, 7.681, 0., 0., 1.52, "", 
  "", "", "", "", "", "", "", 3002., 237819., 20.996, 0.265, 2894., 0.256, 
  0.001, 844., "tests performed", "", "", "", "", "", "", "", "", "", 68.52, 
  1.1326616*^7, 110.408, 43.1, 14.738, 9.719, "", "", 190.968, 8.27, 17.1, 
  53.3, 85.198, 5.2, 78.8, 0.783}, {"CUB", "North America", "Cuba", 
  "2020-07-23", 2466., 4., 3.714, 87., 0., 0., 217.717, 0.353, 0.328, 7.681, 
  0., 0., 1.61, "", "", "", "", "", "", "", "", 3075., 240894., 21.268, 
  0.271, 2879., 0.254, 0.001, 775.2, "tests performed", "", "", "", "", "", 
  "", "", "", "", 68.52, 1.1326616*^7, 110.408, 43.1, 14.738, 9.719, "", "", 
  190.968, 8.27, 17.1, 53.3, 85.198, 5.2, 78.8, 0.783}, 
 {"CUB", "North America", "Cuba", "2020-07-24", 2469., 3., 3.571, 87., 0., 
  0., 217.982, 0.265, 0.315, 7.681, 0., 0., 1.74, "", "", "", "", "", "", "", 
  "", 3126., 244020., 21.544, 0.276, 2903., 0.256, 0.001, 812.9, 
  "tests performed", "", "", "", "", "", "", "", "", "", 68.52, 1.1326616*^7, 
  110.408, 43.1, 14.738, 9.719, "", "", 190.968, 8.27, 17.1, 53.3, 85.198, 
  5.2, 78.8, 0.783}, {"CUB", "North America", "Cuba", "2020-07-25", 2478., 
  9., 4.714, 87., 0., 0., 218.777, 0.795, 0.416, 7.681, 0., 0., 1.94, "", "", 
  "", "", "", "", "", "", 3183., 247203., 21.825, 0.281, 2966., 0.262, 0.002, 
  629.2, "tests performed", "", "", "", "", "", "", "", "", "", 68.52, 
  1.1326616*^7, 110.408, 43.1, 14.738, 9.719, "", "", 190.968, 8.27, 17.1, 
  53.3, 85.198, 5.2, 78.8, 0.783}, {"CUB", "North America", "Cuba", 
  "2020-07-26", 2495., 17., 7., 87., 0., 0., 220.278, 1.501, 0.618, 7.681, 
  0., 0., 2.15, "", "", "", "", "", "", "", "", 3212., 250415., 22.109, 
  0.284, 3008., 0.266, 0.002, 429.7, "tests performed", "", "", "", "", "", 
  "", "", "", "", 68.52, 1.1326616*^7, 110.408, 43.1, 14.738, 9.719, "", "", 
  190.968, 8.27, 17.1, 53.3, 85.198, 5.2, 78.8, 0.783}, 
 {"CUB", "North America", "Cuba", "2020-07-27", 2532., 37., 12.286, 87., 0., 
  0., 223.544, 3.267, 1.085, 7.681, 0., 0., 2.24, "", "", "", "", "", "", "", 
  "", 3346., 253761., 22.404, 0.295, 3094., 0.273, 0.004, 251.8, 
  "tests performed", "", "", "", "", "", "", "", "", "", 68.52, 1.1326616*^7, 
  110.408, 43.1, 14.738, 9.719, "", "", 190.968, 8.27, 17.1, 53.3, 85.198, 
  5.2, 78.8, 0.783}, {"CUB", "North America", "Cuba", "2020-07-28", 2555., 
  23., 15.143, 87., 0., 0., 225.575, 2.031, 1.337, 7.681, 0., 0., 2.11, "", 
  "", "", "", "", "", "", "", 3235., 256996., 22.69, 0.286, 3168., 0.28, 
  0.005, 209.2, "tests performed", "", "", "", "", "", "", "", "", "", 68.52, 
  1.1326616*^7, 110.408, 43.1, 14.738, 9.719, "", "", 190.968, 8.27, 17.1, 
  53.3, 85.198, 5.2, 78.8, 0.783}, {"CUB", "North America", "Cuba", 
  "2020-07-29", 2588., 33., 18., 87., 0., 0., 228.488, 2.913, 1.589, 7.681, 
  0., 0., 1.95, "", "", "", "", "", "", "", "", 3455., 260451., 22.995, 
  0.305, 3233., 0.285, 0.006, 179.6, "tests performed", "", "", "", "", "", 
  "", "", "", "", 68.52, 1.1326616*^7, 110.408, 43.1, 14.738, 9.719, "", "", 
  190.968, 8.27, 17.1, 53.3, 85.198, 5.2, 78.8, 0.783}, 
 {"CUB", "North America", "Cuba", "2020-07-30", 2597., 9., 18.714, 87., 0., 
  0., 229.283, 0.795, 1.652, 7.681, 0., 0., 1.78, "", "", "", "", "", "", "", 
  "", 3696., 264147., 23.321, 0.326, 3322., 0.293, 0.006, 177.5, 
  "tests performed", "", "", "", "", "", "", "", "", "", 68.52, 1.1326616*^7, 
  110.408, 43.1, 14.738, 9.719, "", "", 190.968, 8.27, 17.1, 53.3, 85.198, 
  5.2, 78.8, 0.783}, {"CUB", "North America", "Cuba", "2020-07-31", 2608., 
  11., 19.857, 87., 0., 0., 230.254, 0.971, 1.753, 7.681, 0., 0., 1.68, "", 
  "", "", "", "", "", "", "", 3502., 267649., 23.63, 0.309, 3376., 0.298, 
  0.006, 170., "tests performed", "", "", "", "", "", "", "", "", "", 68.52, 
  1.1326616*^7, 110.408, 43.1, 14.738, 9.719, "", "", 190.968, 8.27, 17.1, 
  53.3, 85.198, 5.2, 78.8, 0.783}, {"CUB", "North America", "Cuba", 
  "2020-08-01", 2633., 25., 22.143, 87., 0., 0., 232.461, 2.207, 1.955, 
  7.681, 0., 0., 1.66, "", "", "", "", "", "", "", "", 3340., 270989., 
  23.925, 0.295, 3398., 0.3, 0.007, 153.5, "tests performed", "", "", "", "", 
  "", "", "", "", "", 68.52, 1.1326616*^7, 110.408, 43.1, 14.738, 9.719, "", 
  "", 190.968, 8.27, 17.1, 53.3, 85.198, 5.2, 78.8, 0.783}, 
 {"CUB", "North America", "Cuba", "2020-08-02", 2646., 13., 21.571, 87., 0., 
  0., 233.609, 1.148, 1.904, 7.681, 0., 0., 1.63, "", "", "", "", "", "", "", 
  "", 3485., 274474., 24.233, 0.308, 3437., 0.303, 0.006, 159.3, 
  "tests performed", "", "", "", "", "", "", "", "", "", 68.52, 1.1326616*^7, 
  110.408, 43.1, 14.738, 9.719, "", "", 190.968, 8.27, 17.1, 53.3, 85.198, 
  5.2, 78.8, 0.783}, {"CUB", "North America", "Cuba", "2020-08-03", 2670., 
  24., 19.714, 87., 0., 0., 235.728, 2.119, 1.741, 7.681, 0., 0., 1.64, "", 
  "", "", "", "", "", "", "", 3389., 277863., 24.532, 0.299, 3443., 0.304, 
  0.006, 174.6, "tests performed", "", "", "", "", "", "", "", "", "", 68.52, 
  1.1326616*^7, 110.408, 43.1, 14.738, 9.719, "", "", 190.968, 8.27, 17.1, 
  53.3, 85.198, 5.2, 78.8, 0.783}, {"CUB", "North America", "Cuba", 
  "2020-08-04", 2701., 31., 20.857, 88., 1., 0.143, 238.465, 2.737, 1.841, 
  7.769, 0.088, 0.013, 1.7, "", "", "", "", "", "", "", "", 3732., 281595., 
  24.861, 0.329, 3514., 0.31, 0.006, 168.5, "tests performed", "", "", "", 
  "", "", "", "", "", "", 68.52, 1.1326616*^7, 110.408, 43.1, 14.738, 9.719, 
  "", "", 190.968, 8.27, 17.1, 53.3, 85.198, 5.2, 78.8, 0.783}, 
 {"CUB", "North America", "Cuba", "2020-08-05", 2726., 25., 19.714, 88., 0., 
  0.143, 240.672, 2.207, 1.741, 7.769, 0., 0.013, 1.73, "", "", "", "", "", 
  "", "", "", 3876., 285471., 25.204, 0.342, 3574., 0.316, 0.006, 181.3, 
  "tests performed", "", "", "", "", "", "", "", "", "", 68.52, 1.1326616*^7, 
  110.408, 43.1, 14.738, 9.719, "", "", 190.968, 8.27, 17.1, 53.3, 85.198, 
  5.2, 78.8, 0.783}, {"CUB", "North America", "Cuba", "2020-08-06", 2775., 
  49., 25.429, 88., 0., 0.143, 244.998, 4.326, 2.245, 7.769, 0., 0.013, 1.8, 
  "", "", "", "", "", "", "", "", 3941., 289412., 25.551, 0.348, 3609., 
  0.319, 0.007, 141.9, "tests performed", "", "", "", "", "", "", "", "", "", 
  68.52, 1.1326616*^7, 110.408, 43.1, 14.738, 9.719, "", "", 190.968, 8.27, 
  17.1, 53.3, 85.198, 5.2, 78.8, 0.783}, {"CUB", "North America", "Cuba", 
  "2020-08-07", 2829., 54., 31.571, 88., 0., 0.143, 249.766, 4.768, 2.787, 
  7.769, 0., 0.013, 1.81, "", "", "", "", "", "", "", "", 3657., 293069., 
  25.874, 0.323, 3631., 0.321, 0.009, 115., "tests performed", "", "", "", 
  "", "", "", "", "", "", 68.52, 1.1326616*^7, 110.408, 43.1, 14.738, 9.719, 
  "", "", 190.968, 8.27, 17.1, 53.3, 85.198, 5.2, 78.8, 0.783}, 
 {"CUB", "North America", "Cuba", "2020-08-08", 2888., 59., 36.429, 88., 0., 
  0.143, 254.975, 5.209, 3.216, 7.769, 0., 0.013, 1.77, "", "", "", "", "", 
  "", "", "", 4262., 297331., 26.251, 0.376, 3763., 0.332, 0.01, 103.3, 
  "tests performed", "", "", "", "", "", "", "", "", "", 68.52, 1.1326616*^7, 
  110.408, 43.1, 14.738, 9.719, "", "", 190.968, 8.27, 17.1, 53.3, 85.198, 
  5.2, 78.8, 0.783}, {"CUB", "North America", "Cuba", "2020-08-09", 2953., 
  65., 43.857, 88., 0., 0.143, 260.713, 5.739, 3.872, 7.769, 0., 0.013, 1.72, 
  "", "", "", "", "", "", "", "", 4267., 301598., 26.627, 0.377, 3875., 
  0.342, 0.011, 88.4, "tests performed", "", "", "", "", "", "", "", "", "", 
  76.85, 1.1326616*^7, 110.408, 43.1, 14.738, 9.719, "", "", 190.968, 8.27, 
  17.1, 53.3, 85.198, 5.2, 78.8, 0.783}, {"CUB", "North America", "Cuba", 
  "2020-08-10", 3046., 93., 53.714, 88., 0., 0.143, 268.924, 8.211, 4.742, 
  7.769, 0., 0.013, 1.62, "", "", "", "", "", "", "", "", 4054., 305652., 
  26.985, 0.358, 3970., 0.351, 0.014, 73.9, "tests performed", "", "", "", 
  "", "", "", "", "", "", 76.85, 1.1326616*^7, 110.408, 43.1, 14.738, 9.719, 
  "", "", 190.968, 8.27, 17.1, 53.3, 85.198, 5.2, 78.8, 0.783}, 
 {"CUB", "North America", "Cuba", "2020-08-11", 3093., 47., 56., 88., 0., 0., 
  273.074, 4.15, 4.944, 7.769, 0., 0., 1.48, "", "", "", "", "", "", "", "", 
  4256., 309908., 27.361, 0.376, 4045., 0.357, 0.014, 72.2, 
  "tests performed", "", "", "", "", "", "", "", "", "", 82.41, 1.1326616*^7, 
  110.408, 43.1, 14.738, 9.719, "", "", 190.968, 8.27, 17.1, 53.3, 85.198, 
  5.2, 78.8, 0.783}, {"CUB", "North America", "Cuba", "2020-08-12", 3128., 
  35., 57.429, 88., 0., 0., 276.164, 3.09, 5.07, 7.769, 0., 0., 1.36, "", "", 
  "", "", "", "", "", "", 4591., 314499., 27.766, 0.405, 4147., 0.366, 0.014, 
  72.2, "tests performed", "", "", "", "", "", "", "", "", "", 82.41, 
  1.1326616*^7, 110.408, 43.1, 14.738, 9.719, "", "", 190.968, 8.27, 17.1, 
  53.3, 85.198, 5.2, 78.8, 0.783}, {"CUB", "North America", "Cuba", 
  "2020-08-13", 3174., 46., 57., 89., 1., 0.143, 280.225, 4.061, 5.032, 
  7.858, 0.088, 0.013, 1.3, "", "", "", "", "", "", "", "", 4941., 319440., 
  28.203, 0.436, 4290., 0.379, 0.013, 75.3, "tests performed", "", "", "", 
  "", "", "", "", "", "", 82.41, 1.1326616*^7, 110.408, 43.1, 14.738, 9.719, 
  "", "", 190.968, 8.27, 17.1, 53.3, 85.198, 5.2, 78.8, 0.783}, 
 {"CUB", "North America", "Cuba", "2020-08-14", 3229., 55., 57.143, 88., -1., 
  0., 285.081, 4.856, 5.045, 7.769, -0.088, 0., 1.26, "", "", "", "", "", "", 
  "", "", 4603., 324043., 28.609, 0.406, 4425., 0.391, 0.013, 77.4, 
  "tests performed", "", "", "", "", "", "", "", "", "", 82.41, 1.1326616*^7, 
  110.408, 43.1, 14.738, 9.719, "", "", 190.968, 8.27, 17.1, 53.3, 85.198, 
  5.2, 78.8, 0.783}, {"CUB", "North America", "Cuba", "2020-08-15", 3292., 
  63., 57.714, 88., 0., 0., 290.643, 5.562, 5.095, 7.769, 0., 0., 1.21, "", 
  "", "", "", "", "", "", "", 3646., 327689., 28.931, 0.322, 4337., 0.383, 
  0.013, 75.1, "tests performed", "", "", "", "", "", "", "", "", "", 82.41, 
  1.1326616*^7, 110.408, 43.1, 14.738, 9.719, "", "", 190.968, 8.27, 17.1, 
  53.3, 85.198, 5.2, 78.8, 0.783}, {"CUB", "North America", "Cuba", 
  "2020-08-16", 3316., 24., 51.857, 88., 0., 0., 292.762, 2.119, 4.578, 
  7.769, 0., 0., 1.15, "", "", "", "", "", "", "", "", 4350., 332039., 
  29.315, 0.384, 4349., 0.384, 0.012, 83.9, "tests performed", "", "", "", 
  "", "", "", "", "", "", 82.41, 1.1326616*^7, 110.408, 43.1, 14.738, 9.719, 
  "", "", 190.968, 8.27, 17.1, 53.3, 85.198, 5.2, 78.8, 0.783}, 
 {"CUB", "North America", "Cuba", "2020-08-17", 3364., 48., 45.429, 88., 0., 
  0., 297., 4.238, 4.011, 7.769, 0., 0., 1.13, "", "", "", "", "", "", "", 
  "", 4294., 336333., 29.694, 0.379, 4383., 0.387, 0.01, 96.5, 
  "tests performed", "", "", "", "", "", "", "", "", "", 82.41, 1.1326616*^7, 
  110.408, 43.1, 14.738, 9.719, "", "", 190.968, 8.27, 17.1, 53.3, 85.198, 
  5.2, 78.8, 0.783}, {"CUB", "North America", "Cuba", "2020-08-18", 3408., 
  44., 45., 88., 0., 0., 300.884, 3.885, 3.973, 7.769, 0., 0., 1.13, "", "", 
  "", "", "", "", "", "", 4990., 341323., 30.135, 0.441, 4488., 0.396, 0.01, 
  99.7, "tests performed", "", "", "", "", "", "", "", "", "", 82.41, 
  1.1326616*^7, 110.408, 43.1, 14.738, 9.719, "", "", 190.968, 8.27, 17.1, 
  53.3, 85.198, 5.2, 78.8, 0.783}, {"CUB", "North America", "Cuba", 
  "2020-08-19", 3482., 74., 50.571, 88., 0., 0., 307.418, 6.533, 4.465, 
  7.769, 0., 0., 1.13, "", "", "", "", "", "", "", "", 5116., 346439., 
  30.586, 0.452, 4563., 0.403, 0.011, 90.2, "tests performed", "", "", "", 
  "", "", "", "", "", "", 82.41, 1.1326616*^7, 110.408, 43.1, 14.738, 9.719, 
  "", "", 190.968, 8.27, 17.1, 53.3, 85.198, 5.2, 78.8, 0.783}, 
 {"CUB", "North America", "Cuba", "2020-08-20", 3565., 83., 55.857, 88., 0., 
  -0.143, 314.745, 7.328, 4.931, 7.769, 0., -0.013, 1.1, "", "", "", "", "", 
  "", "", "", 5224., 351663., 31.047, 0.461, 4603., 0.406, 0.012, 82.4, 
  "tests performed", "", "", "", "", "", "", "", "", "", 82.41, 1.1326616*^7, 
  110.408, 43.1, 14.738, 9.719, "", "", 190.968, 8.27, 17.1, 53.3, 85.198, 
  5.2, 78.8, 0.783}, {"CUB", "North America", "Cuba", "2020-08-21", 3582., 
  17., 50.429, 89., 1., 0.143, 316.246, 1.501, 4.452, 7.858, 0.088, 0.013, 
  1.03, "", "", "", "", "", "", "", "", 4562., 356225., 31.45, 0.403, 4597., 
  0.406, 0.011, 91.2, "tests performed", "", "", "", "", "", "", "", "", "", 
  82.41, 1.1326616*^7, 110.408, 43.1, 14.738, 9.719, "", "", 190.968, 8.27, 
  17.1, 53.3, 85.198, 5.2, 78.8, 0.783}, {"CUB", "North America", "Cuba", 
  "2020-08-22", 3617., 35., 46.429, 89., 0., 0.143, 319.336, 3.09, 4.099, 
  7.858, 0., 0.013, 1., "", "", "", "", "", "", "", "", 4867., 361092., 
  31.88, 0.43, 4772., 0.421, 0.01, 102.8, "tests performed", "", "", "", "", 
  "", "", "", "", "", 82.41, 1.1326616*^7, 110.408, 43.1, 14.738, 9.719, "", 
  "", 190.968, 8.27, 17.1, 53.3, 85.198, 5.2, 78.8, 0.783}, 
 {"CUB", "North America", "Cuba", "2020-08-23", 3682., 65., 52.286, 91., 2., 
  0.429, 325.075, 5.739, 4.616, 8.034, 0.177, 0.038, 1., "", "", "", "", "", 
  "", "", "", 4261., 365353., 32.256, 0.376, 4759., 0.42, 0.011, 91., 
  "tests performed", "", "", "", "", "", "", "", "", "", 82.41, 1.1326616*^7, 
  110.408, 43.1, 14.738, 9.719, "", "", 190.968, 8.27, 17.1, 53.3, 85.198, 
  5.2, 78.8, 0.783}, {"CUB", "North America", "Cuba", "2020-08-24", 3717., 
  35., 50.429, 91., 0., 0.429, 328.165, 3.09, 4.452, 8.034, 0., 0.038, 0.96, 
  "", "", "", "", "", "", "", "", 4536., 369889., 32.657, 0.4, 4794., 0.423, 
  0.011, 95.1, "tests performed", "", "", "", "", "", "", "", "", "", 82.41, 
  1.1326616*^7, 110.408, 43.1, 14.738, 9.719, "", "", 190.968, 8.27, 17.1, 
  53.3, 85.198, 5.2, 78.8, 0.783}, {"CUB", "North America", "Cuba", 
  "2020-08-25", 3744., 27., 48., 91., 0., 0.429, 330.549, 2.384, 4.238, 
  8.034, 0., 0.038, 0.94, "", "", "", "", "", "", "", "", 3056., 372945., 
  32.926, 0.27, 4517., 0.399, 0.011, 94.1, "tests performed", "", "", "", "", 
  "", "", "", "", "", 82.41, 1.1326616*^7, 110.408, 43.1, 14.738, 9.719, "", 
  "", 190.968, 8.27, 17.1, 53.3, 85.198, 5.2, 78.8, 0.783}, 
 {"CUB", "North America", "Cuba", "2020-08-26", 3759., 15., 39.571, 92., 1., 
  0.571, 331.873, 1.324, 3.494, 8.122, 0.088, 0.05, 0.95, "", "", "", "", "", 
  "", "", "", 4549., 377494., 33.328, 0.402, 4436., 0.392, 0.009, 112.1, 
  "tests performed", "", "", "", "", "", "", "", "", "", 82.41, 1.1326616*^7, 
  110.408, 43.1, 14.738, 9.719, "", "", 190.968, 8.27, 17.1, 53.3, 85.198, 
  5.2, 78.8, 0.783}, {"CUB", "North America", "Cuba", "2020-08-27", 3806., 
  47., 34.429, 92., 0., 0.571, 336.023, 4.15, 3.04, 8.122, 0., 0.05, 1.01, 
  "", "", "", "", "", "", "", "", 5002., 382496., 33.77, 0.442, 4405., 0.389, 
  0.008, 127.9, "tests performed", "", "", "", "", "", "", "", "", "", 82.41, 
  1.1326616*^7, 110.408, 43.1, 14.738, 9.719, "", "", 190.968, 8.27, 17.1, 
  53.3, 85.198, 5.2, 78.8, 0.783}, {"CUB", "North America", "Cuba", 
  "2020-08-28", 3866., 60., 40.571, 92., 0., 0.429, 341.32, 5.297, 3.582, 
  8.122, 0., 0.038, 1.07, "", "", "", "", "", "", "", "", 5698., 388194., 
  34.273, 0.503, 4567., 0.403, 0.009, 112.6, "tests performed", "", "", "", 
  "", "", "", "", "", "", 82.41, 1.1326616*^7, 110.408, 43.1, 14.738, 9.719, 
  "", "", 190.968, 8.27, 17.1, 53.3, 85.198, 5.2, 78.8, 0.783}, 
 {"CUB", "North America", "Cuba", "2020-08-29", 3925., 59., 44., 94., 2., 
  0.714, 346.529, 5.209, 3.885, 8.299, 0.177, 0.063, 1.1, "", "", "", "", "", 
  "", "", "", 4591., 392785., 34.678, 0.405, 4528., 0.4, 0.01, 102.9, 
  "tests performed", "", "", "", "", "", "", "", "", "", 82.41, 1.1326616*^7, 
  110.408, 43.1, 14.738, 9.719, "", "", 190.968, 8.27, 17.1, 53.3, 85.198, 
  5.2, 78.8, 0.783}, {"CUB", "North America", "Cuba", "2020-08-30", 3973., 
  48., 41.571, 94., 0., 0.429, 350.767, 4.238, 3.67, 8.299, 0., 0.038, 1.1, 
  "", "", "", "", "", "", "", "", 5438., 398223., 35.158, 0.48, 4696., 0.415, 
  0.009, 113., "tests performed", "", "", "", "", "", "", "", "", "", 82.41, 
  1.1326616*^7, 110.408, 43.1, 14.738, 9.719, "", "", 190.968, 8.27, 17.1, 
  53.3, 85.198, 5.2, 78.8, 0.783}, {"CUB", "North America", "Cuba", 
  "2020-08-31", 4032., 59., 45., 94., 0., 0.429, 355.976, 5.209, 3.973, 
  8.299, 0., 0.038, 1.09, "", "", "", "", "", "", "", "", 4958., 403181., 
  35.596, 0.438, 4756., 0.42, 0.009, 105.7, "tests performed", "", "", "", 
  "", "", "", "", "", "", 82.41, 1.1326616*^7, 110.408, 43.1, 14.738, 9.719, 
  "", "", 190.968, 8.27, 17.1, 53.3, 85.198, 5.2, 78.8, 0.783}, 
 {"CUB", "North America", "Cuba", "2020-09-01", 4065., 33., 45.857, 95., 1., 
  0.571, 358.889, 2.913, 4.049, 8.387, 0.088, 0.05, 1.08, "", "", "", "", "", 
  "", "", "", 5546., 408727., 36.086, 0.49, 5112., 0.451, 0.009, 111.5, 
  "tests performed", "", "", "", "", "", "", "", "", "", 86.11, 1.1326616*^7, 
  110.408, 43.1, 14.738, 9.719, "", "", 190.968, 8.27, 17.1, 53.3, 85.198, 
  5.2, 78.8, 0.783}, {"CUB", "North America", "Cuba", "2020-09-02", 4126., 
  61., 52.429, 98., 3., 0.857, 364.275, 5.386, 4.629, 8.652, 0.265, 0.076, 
  1.09, "", "", "", "", "", "", "", "", 5691., 414418., 36.588, 0.502, 5275., 
  0.466, 0.01, 100.6, "tests performed", "", "", "", "", "", "", "", "", "", 
  86.11, 1.1326616*^7, 110.408, 43.1, 14.738, 9.719, "", "", 190.968, 8.27, 
  17.1, 53.3, 85.198, 5.2, 78.8, 0.783}, {"CUB", "North America", "Cuba", 
  "2020-09-03", 4214., 88., 58.286, 100., 2., 1.143, 372.044, 7.769, 5.146, 
  8.829, 0.177, 0.101, 1.09, "", "", "", "", "", "", "", "", 5855., 420273., 
  37.105, 0.517, 5397., 0.476, 0.011, 92.6, "tests performed", "", "", "", 
  "", "", "", "", "", "", 86.11, 1.1326616*^7, 110.408, 43.1, 14.738, 9.719, 
  "", "", 190.968, 8.27, 17.1, 53.3, 85.198, 5.2, 78.8, 0.783}, 
 {"CUB", "North America", "Cuba", "2020-09-04", 4266., 52., 57.143, 100., 0., 
  1.143, 376.635, 4.591, 5.045, 8.829, 0., 0.101, 1.04, "", "", "", "", "", 
  "", "", "", 6007., 426280., 37.635, 0.53, 5441., 0.48, 0.011, 95.2, 
  "tests performed", "", "", "", "", "", "", "", "", "", 86.11, 1.1326616*^7, 
  110.408, 43.1, 14.738, 9.719, "", "", 190.968, 8.27, 17.1, 53.3, 85.198, 
  5.2, 78.8, 0.783}, {"CUB", "North America", "Cuba", "2020-09-05", 4298., 
  32., 53.286, 100., 0., 0.857, 379.46, 2.825, 4.704, 8.829, 0., 0.076, 1., 
  "", "", "", "", "", "", "", "", 5760., 432040., 38.144, 0.509, 5608., 
  0.495, 0.01, 105.2, "tests performed", "", "", "", "", "", "", "", "", "", 
  86.11, 1.1326616*^7, 110.408, 43.1, 14.738, 9.719, "", "", 190.968, 8.27, 
  17.1, 53.3, 85.198, 5.2, 78.8, 0.783}, {"CUB", "North America", "Cuba", 
  "2020-09-06", 4309., 11., 48., 101., 1., 1., 380.431, 0.971, 4.238, 8.917, 
  0.088, 0.088, 0.98, "", "", "", "", "", "", "", "", 7164., 439204., 38.776, 
  0.632, 5854., 0.517, 0.008, 122., "tests performed", "", "", "", "", "", 
  "", "", "", "", 86.11, 1.1326616*^7, 110.408, 43.1, 14.738, 9.719, "", "", 
  190.968, 8.27, 17.1, 53.3, 85.198, 5.2, 78.8, 0.783}, 
 {"CUB", "North America", "Cuba", "2020-09-07", 4352., 43., 45.714, 102., 1., 
  1.143, 384.228, 3.796, 4.036, 9.005, 0.088, 0.101, 1.01, "", "", "", "", 
  "", "", "", "", 7572., 446776., 39.445, 0.669, 6228., 0.55, 0.007, 136.2, 
  "tests performed", "", "", "", "", "", "", "", "", "", 86.11, 1.1326616*^7, 
  110.408, 43.1, 14.738, 9.719, "", "", 190.968, 8.27, 17.1, 53.3, 85.198, 
  5.2, 78.8, 0.783}, {"CUB", "North America", "Cuba", "2020-09-08", 4377., 
  25., 44.571, 104., 2., 1.286, 386.435, 2.207, 3.935, 9.182, 0.177, 0.114, 
  1.05, "", "", "", "", "", "", "", "", 7948., 454724., 40.147, 0.702, 6571., 
  0.58, 0.007, 147.4, "tests performed", "", "", "", "", "", "", "", "", "", 
  86.11, 1.1326616*^7, 110.408, 43.1, 14.738, 9.719, "", "", 190.968, 8.27, 
  17.1, 53.3, 85.198, 5.2, 78.8, 0.783}, {"CUB", "North America", "Cuba", 
  "2020-09-09", 4459., 82., 47.571, 104., 0., 0.857, 393.675, 7.24, 4.2, 
  9.182, 0., 0.076, 1.12, "", "", "", "", "", "", "", "", 7569., 462293., 
  40.815, 0.668, 6839., 0.604, 0.007, 143.8, "tests performed", "", "", "", 
  "", "", "", "", "", "", 86.11, 1.1326616*^7, 110.408, 43.1, 14.738, 9.719, 
  "", "", 190.968, 8.27, 17.1, 53.3, 85.198, 5.2, 78.8, 0.783}, 
 {"CUB", "North America", "Cuba", "2020-09-10", 4551., 92., 48.143, 106., 2., 
  0.857, 401.797, 8.122, 4.25, 9.358, 0.177, 0.076, 1.14, "", "", "", "", "", 
  "", "", "", 7138., 469431., 41.445, 0.63, 7023., 0.62, 0.007, 145.9, 
  "tests performed", "", "", "", "", "", "", "", "", "", 86.11, 1.1326616*^7, 
  110.408, 43.1, 14.738, 9.719, "", "", 190.968, 8.27, 17.1, 53.3, 85.198, 
  5.2, 78.8, 0.783}, {"CUB", "North America", "Cuba", "2020-09-11", 4593., 
  42., 46.714, 106., 0., 0.857, 405.505, 3.708, 4.124, 9.358, 0., 0.076, 
  1.11, "", "", "", "", "", "", "", "", 8128., 477559., 42.163, 0.718, 7326., 
  0.647, 0.006, 156.8, "tests performed", "", "", "", "", "", "", "", "", "", 
  86.11, 1.1326616*^7, 110.408, 43.1, 14.738, 9.719, "", "", 190.968, 8.27, 
  17.1, 53.3, 85.198, 5.2, 78.8, 0.783}, {"CUB", "North America", "Cuba", 
  "2020-09-12", 4653., 60., 50.714, 108., 2., 1.143, 410.802, 5.297, 4.477, 
  9.535, 0.177, 0.101, 1.09, "", "", "", "", "", "", "", "", 7588., 485147., 
  42.832, 0.67, 7587., 0.67, 0.007, 149.6, "tests performed", "", "", "", "", 
  "", "", "", "", "", 86.11, 1.1326616*^7, 110.408, 43.1, 14.738, 9.719, "", 
  "", 190.968, 8.27, 17.1, 53.3, 85.198, 5.2, 78.8, 0.783}, 
 {"CUB", "North America", "Cuba", "2020-09-13", 4684., 31., 53.571, 108., 0., 
  1., 413.539, 2.737, 4.73, 9.535, 0., 0.088, 1.08, "", "", "", "", "", "", 
  "", "", 7380., 492527., 43.484, 0.652, 7618., 0.673, 0.007, 142.2, 
  "tests performed", "", "", "", "", "", "", "", "", "", 86.11, 1.1326616*^7, 
  110.408, 43.1, 14.738, 9.719, "", "", 190.968, 8.27, 17.1, 53.3, 85.198, 
  5.2, 78.8, 0.783}, {"CUB", "North America", "Cuba", "2020-09-14", 4726., 
  42., 53.429, 108., 0., 0.857, 417.247, 3.708, 4.717, 9.535, 0., 0.076, 
  1.08, "", "", "", "", "", "", "", "", 7758., 500285., 44.169, 0.685, 7644., 
  0.675, 0.007, 143.1, "tests performed", "", "", "", "", "", "", "", "", "", 
  86.11, 1.1326616*^7, 110.408, 43.1, 14.738, 9.719, "", "", 190.968, 8.27, 
  17.1, 53.3, 85.198, 5.2, 78.8, 0.783}, {"CUB", "North America", "Cuba", 
  "2020-09-15", 4803., 77., 60.857, 108., 0., 0.571, 424.045, 6.798, 5.373, 
  9.535, 0., 0.05, 1.11, "", "", "", "", "", "", "", "", 7939., 508224., 
  44.87, 0.701, 7643., 0.675, 0.008, 125.6, "tests performed", "", "", "", 
  "", "", "", "", "", "", 86.11, 1.1326616*^7, 110.408, 43.1, 14.738, 9.719, 
  "", "", 190.968, 8.27, 17.1, 53.3, 85.198, 5.2, 78.8, 0.783}, 
 {"CUB", "North America", "Cuba", "2020-09-16", 4876., 73., 59.571, 109., 1., 
  0.714, 430.49, 6.445, 5.259, 9.623, 0.088, 0.063, 1.09, "", "", "", "", "", 
  "", "", "", 7745., 515969., 45.554, 0.684, 7668., 0.677, 0.008, 128.7, 
  "tests performed", "", "", "", "", "", "", "", "", "", 86.11, 1.1326616*^7, 
  110.408, 43.1, 14.738, 9.719, "", "", 190.968, 8.27, 17.1, 53.3, 85.198, 
  5.2, 78.8, 0.783}, {"CUB", "North America", "Cuba", "2020-09-17", 4933., 
  57., 54.571, 109., 0., 0.429, 435.523, 5.032, 4.818, 9.623, 0., 0.038, 
  1.07, "", "", "", "", "", "", "", "", 8405., 524374., 46.296, 0.742, 7849., 
  0.693, 0.007, 143.8, "tests performed", "", "", "", "", "", "", "", "", "", 
  86.11, 1.1326616*^7, 110.408, 43.1, 14.738, 9.719, "", "", 190.968, 8.27, 
  17.1, 53.3, 85.198, 5.2, 78.8, 0.783}, {"CUB", "North America", "Cuba", 
  "2020-09-18", 5004., 71., 58.714, 111., 2., 0.714, 441.791, 6.268, 5.184, 
  9.8, 0.177, 0.063, 1.05, "", "", "", "", "", "", "", "", 7554., 531928., 
  46.963, 0.667, 7767., 0.686, 0.008, 132.3, "tests performed", "", "", "", 
  "", "", "", "", "", "", 86.11, 1.1326616*^7, 110.408, 43.1, 14.738, 9.719, 
  "", "", 190.968, 8.27, 17.1, 53.3, 85.198, 5.2, 78.8, 0.783}, 
 {"CUB", "North America", "Cuba", "2020-09-19", 5055., 51., 57.429, 113., 2., 
  0.714, 446.294, 4.503, 5.07, 9.977, 0.177, 0.063, 1.02, "", "", "", "", "", 
  "", "", "", 6724., 538652., 47.556, 0.594, 7644., 0.675, 0.008, 133.1, 
  "tests performed", "", "", "", "", "", "", "", "", "", 86.11, 1.1326616*^7, 
  110.408, 43.1, 14.738, 9.719, "", "", 190.968, 8.27, 17.1, 53.3, 85.198, 
  5.2, 78.8, 0.783}, {"CUB", "North America", "Cuba", "2020-09-20", 5091., 
  36., 58.143, 115., 2., 1., 449.472, 3.178, 5.133, 10.153, 0.177, 0.088, 1., 
  "", "", "", "", "", "", "", "", 7598., 546250., 48.227, 0.671, 7675., 
  0.678, 0.008, 132., "tests performed", "", "", "", "", "", "", "", "", "", 
  86.11, 1.1326616*^7, 110.408, 43.1, 14.738, 9.719, "", "", 190.968, 8.27, 
  17.1, 53.3, 85.198, 5.2, 78.8, 0.783}, {"CUB", "North America", "Cuba", 
  "2020-09-21", 5141., 50., 59.286, 116., 1., 1.143, 453.887, 4.414, 5.234, 
  10.241, 0.088, 0.101, 1., "", "", "", "", "", "", "", "", 8175., 554425., 
  48.949, 0.722, 7734., 0.683, 0.008, 130.5, "tests performed", "", "", "", 
  "", "", "", "", "", "", 86.11, 1.1326616*^7, 110.408, 43.1, 14.738, 9.719, 
  "", "", 190.968, 8.27, 17.1, 53.3, 85.198, 5.2, 78.8, 0.783}, 
 {"CUB", "North America", "Cuba", "2020-09-22", 5222., 81., 59.857, 117., 1., 
  1.286, 461.038, 7.151, 5.285, 10.33, 0.088, 0.114, 0.99, "", "", "", "", 
  "", "", "", "", 7321., 561746., 49.595, 0.646, 7646., 0.675, 0.008, 127.7, 
  "tests performed", "", "", "", "", "", "", "", "", "", 86.11, 1.1326616*^7, 
  110.408, 43.1, 14.738, 9.719, "", "", 190.968, 8.27, 17.1, 53.3, 85.198, 
  5.2, 78.8, 0.783}, {"CUB", "North America", "Cuba", "2020-09-23", 5270., 
  48., 56.286, 118., 1., 1.286, 465.276, 4.238, 4.969, 10.418, 0.088, 0.114, 
  0.95, "", "", "", "", "", "", "", "", 7625., 569371., 50.268, 0.673, 7629., 
  0.674, 0.007, 135.5, "tests performed", "", "", "", "", "", "", "", "", "", 
  84.26, 1.1326616*^7, 110.408, 43.1, 14.738, 9.719, "", "", 190.968, 8.27, 
  17.1, 53.3, 85.198, 5.2, 78.8, 0.783}, {"CUB", "North America", "Cuba", 
  "2020-09-24", 5310., 40., 53.857, 118., 0., 1.286, 468.807, 3.532, 4.755, 
  10.418, 0., 0.114, 0.93, "", "", "", "", "", "", "", "", 7779., 577150., 
  50.955, 0.687, 7539., 0.666, 0.007, 140., "tests performed", "", "", "", 
  "", "", "", "", "", "", 84.26, 1.1326616*^7, 110.408, 43.1, 14.738, 9.719, 
  "", "", 190.968, 8.27, 17.1, 53.3, 85.198, 5.2, 78.8, 0.783}, 
 {"CUB", "North America", "Cuba", "2020-09-25", 5350., 40., 49.429, 118., 0., 
  1., 472.339, 3.532, 4.364, 10.418, 0., 0.088, 0.93, "", "", "", "", "", "", 
  "", "", 7744., 584894., 51.639, 0.684, 7567., 0.668, 0.007, 153.1, 
  "tests performed", "", "", "", "", "", "", "", "", "", 84.26, 1.1326616*^7, 
  110.408, 43.1, 14.738, 9.719, "", "", 190.968, 8.27, 17.1, 53.3, 85.198, 
  5.2, 78.8, 0.783}, {"CUB", "North America", "Cuba", "2020-09-26", 5412., 
  62., 51., 120., 2., 1., 477.813, 5.474, 4.503, 10.595, 0.177, 0.088, 0.94, 
  "", "", "", "", "", "", "", "", 7027., 591921., 52.259, 0.62, 7610., 0.672, 
  0.007, 149.2, "tests performed", "", "", "", "", "", "", "", "", "", 84.26, 
  1.1326616*^7, 110.408, 43.1, 14.738, 9.719, "", "", 190.968, 8.27, 17.1, 
  53.3, 85.198, 5.2, 78.8, 0.783}, {"CUB", "North America", "Cuba", 
  "2020-09-27", 5457., 45., 52.286, 122., 2., 1., 481.786, 3.973, 4.616, 
  10.771, 0.177, 0.088, 0.94, "", "", "", "", "", "", "", "", 7099., 599020., 
  52.886, 0.627, 7539., 0.666, 0.007, 144.2, "tests performed", "", "", "", 
  "", "", "", "", "", "", 84.26, 1.1326616*^7, 110.408, 43.1, 14.738, 9.719, 
  "", "", 190.968, 8.27, 17.1, 53.3, 85.198, 5.2, 78.8, 0.783}, 
 {"CUB", "North America", "Cuba", "2020-09-28", 5483., 26., 48.857, 122., 0., 
  0.857, 484.081, 2.295, 4.313, 10.771, 0., 0.076, 0.93, "", "", "", "", "", 
  "", "", "", 7424., 606444., 53.541, 0.655, 7431., 0.656, 0.007, 152.1, 
  "tests performed", "", "", "", "", "", "", "", "", "", 84.26, 1.1326616*^7, 
  110.408, 43.1, 14.738, 9.719, "", "", 190.968, 8.27, 17.1, 53.3, 85.198, 
  5.2, 78.8, 0.783}, {"CUB", "North America", "Cuba", "2020-09-29", 5531., 
  48., 44.143, 122., 0., 0.714, 488.319, 4.238, 3.897, 10.771, 0., 0.063, 
  0.94, "", "", "", "", "", "", "", "", 7550., 613994., 54.208, 0.667, 7464., 
  0.659, 0.006, 169.1, "tests performed", "", "", "", "", "", "", "", "", "", 
  84.26, 1.1326616*^7, 110.408, 43.1, 14.738, 9.719, "", "", 190.968, 8.27, 
  17.1, 53.3, 85.198, 5.2, 78.8, 0.783}, {"CUB", "North America", "Cuba", 
  "2020-09-30", 5597., 66., 46.714, 122., 0., 0.571, 494.146, 5.827, 4.124, 
  10.771, 0., 0.05, 0.96, "", "", "", "", "", "", "", "", 7186., 621180., 
  54.843, 0.634, 7401., 0.653, 0.006, 158.4, "tests performed", "", "", "", 
  "", "", "", "", "", "", 84.26, 1.1326616*^7, 110.408, 43.1, 14.738, 9.719, 
  "", "", 190.968, 8.27, 17.1, 53.3, 85.198, 5.2, 78.8, 0.783}, 
 {"CUB", "North America", "Cuba", "2020-10-01", 5670., 73., 51.429, 122., 0., 
  0.571, 500.591, 6.445, 4.541, 10.771, 0., 0.05, 0.96, "", "", "", "", "", 
  "", "", "", 7545., 628725., 55.509, 0.666, 7368., 0.651, 0.007, 143.3, 
  "tests performed", "", "", "", "", "", "", "", "", "", 78.7, 1.1326616*^7, 
  110.408, 43.1, 14.738, 9.719, "", "", 190.968, 8.27, 17.1, 53.3, 85.198, 
  5.2, 78.8, 0.783}, {"CUB", "North America", "Cuba", "2020-10-02", 5718., 
  48., 52.571, 122., 0., 0.571, 504.829, 4.238, 4.641, 10.771, 0., 0.05, 
  0.92, "", "", "", "", "", "", "", "", 7438., 636163., 56.165, 0.657, 7324., 
  0.647, 0.007, 139.3, "tests performed", "", "", "", "", "", "", "", "", "", 
  78.7, 1.1326616*^7, 110.408, 43.1, 14.738, 9.719, "", "", 190.968, 8.27, 
  17.1, 53.3, 85.198, 5.2, 78.8, 0.783}, {"CUB", "North America", "Cuba", 
  "2020-10-03", 5780., 62., 52.571, 122., 0., 0.286, 510.302, 5.474, 4.641, 
  10.771, 0., 0.025, 0.88, "", "", "", "", "", "", "", "", 7538., 643701., 
  56.831, 0.666, 7397., 0.653, 0.007, 140.7, "tests performed", "", "", "", 
  "", "", "", "", "", "", 73.15, 1.1326616*^7, 110.408, 43.1, 14.738, 9.719, 
  "", "", 190.968, 8.27, 17.1, 53.3, 85.198, 5.2, 78.8, 0.783}, 
 {"CUB", "North America", "Cuba", "2020-10-04", 5809., 29., 50.286, 122., 0., 
  0., 512.863, 2.56, 4.44, 10.771, 0., 0., 0.83, "", "", "", "", "", "", "", 
  "", 7334., 651035., 57.478, 0.648, 7431., 0.656, 0.007, 147.8, 
  "tests performed", "", "", "", "", "", "", "", "", "", 73.15, 1.1326616*^7, 
  110.408, 43.1, 14.738, 9.719, "", "", 190.968, 8.27, 17.1, 53.3, 85.198, 
  5.2, 78.8, 0.783}, {"CUB", "North America", "Cuba", "2020-10-05", 5845., 
  36., 51.714, 123., 1., 0.143, 516.041, 3.178, 4.566, 10.859, 0.088, 0.013, 
  0.79, "", "", "", "", "", "", "", "", 5770., 656805., 57.988, 0.509, 7194., 
  0.635, 0.007, 139.1, "tests performed", "", "", "", "", "", "", "", "", "", 
  73.15, 1.1326616*^7, 110.408, 43.1, 14.738, 9.719, "", "", 190.968, 8.27, 
  17.1, 53.3, 85.198, 5.2, 78.8, 0.783}, {"CUB", "North America", "Cuba", 
  "2020-10-06", 5883., 38., 50.286, 123., 0., 0.143, 519.396, 3.355, 4.44, 
  10.859, 0., 0.013, 0.74, "", "", "", "", "", "", "", "", 6807., 663612., 
  58.589, 0.601, 7088., 0.626, 0.007, 141., "tests performed", "", "", "", 
  "", "", "", "", "", "", 73.15, 1.1326616*^7, 110.408, 43.1, 14.738, 9.719, 
  "", "", 190.968, 8.27, 17.1, 53.3, 85.198, 5.2, 78.8, 0.783}, 
 {"CUB", "North America", "Cuba", "2020-10-07", 5898., 15., 43., 123., 0., 
  0.143, 520.72, 1.324, 3.796, 10.859, 0., 0.013, 0.69, "", "", "", "", "", 
  "", "", "", 7132., 670744., 59.218, 0.63, 7081., 0.625, 0.006, 164.7, 
  "tests performed", "", "", "", "", "", "", "", "", "", 73.15, 1.1326616*^7, 
  110.408, 43.1, 14.738, 9.719, "", "", 190.968, 8.27, 17.1, 53.3, 85.198, 
  5.2, 78.8, 0.783}, {"CUB", "North America", "Cuba", "2020-10-08", 5917., 
  19., 35.286, 123., 0., 0.143, 522.398, 1.677, 3.115, 10.859, 0., 0.013, 
  0.69, "", "", "", "", "", "", "", "", 7208., 677952., 59.855, 0.636, 7032., 
  0.621, 0.005, 199.3, "tests performed", "", "", "", "", "", "", "", "", "", 
  73.15, 1.1326616*^7, 110.408, 43.1, 14.738, 9.719, "", "", 190.968, 8.27, 
  17.1, 53.3, 85.198, 5.2, 78.8, 0.783}, {"CUB", "North America", "Cuba", 
  "2020-10-09", 5943., 26., 32.143, 123., 0., 0.143, 524.693, 2.295, 2.838, 
  10.859, 0., 0.013, 0.7, "", "", "", "", "", "", "", "", 7066., 685018., 
  60.479, 0.624, 6979., 0.616, 0.005, 217.1, "tests performed", "", "", "", 
  "", "", "", "", "", "", 73.15, 1.1326616*^7, 110.408, 43.1, 14.738, 9.719, 
  "", "", 190.968, 8.27, 17.1, 53.3, 85.198, 5.2, 78.8, 0.783}, 
 {"CUB", "North America", "Cuba", "2020-10-10", 5948., 5., 24., 123., 0., 
  0.143, 525.135, 0.441, 2.119, 10.859, 0., 0.013, 0.72, "", "", "", "", "", 
  "", "", "", 6725., 691743., 61.072, 0.594, 6863., 0.606, 0.003, 286., 
  "tests performed", "", "", "", "", "", "", "", "", "", 73.15, 1.1326616*^7, 
  110.408, 43.1, 14.738, 9.719, "", "", 190.968, 8.27, 17.1, 53.3, 85.198, 
  5.2, 78.8, 0.783}, {"CUB", "North America", "Cuba", "2020-10-11", 5978., 
  30., 24.143, 123., 0., 0.143, 527.783, 2.649, 2.132, 10.859, 0., 0.013, 
  0.78, "", "", "", "", "", "", "", "", 7903., 699646., 61.77, 0.698, 6944., 
  0.613, 0.003, 287.6, "tests performed", "", "", "", "", "", "", "", "", "", 
  73.15, 1.1326616*^7, 110.408, 43.1, 14.738, 9.719, "", "", 190.968, 8.27, 
  17.1, 53.3, 85.198, 5.2, 78.8, 0.783}, {"CUB", "North America", "Cuba", 
  "2020-10-12", 6000., 22., 22.143, 123., 0., 0., 529.726, 1.942, 1.955, 
  10.859, 0., 0., 0.83, "", "", "", "", "", "", "", "", 6655., 706301., 
  62.358, 0.588, 7071., 0.624, 0.003, 319.3, "tests performed", "", "", "", 
  "", "", "", "", "", "", 64.81, 1.1326616*^7, 110.408, 43.1, 14.738, 9.719, 
  "", "", 190.968, 8.27, 17.1, 53.3, 85.198, 5.2, 78.8, 0.783}, 
 {"CUB", "North America", "Cuba", "2020-10-13", 6017., 17., 19.143, 123., 0., 
  0., 531.227, 1.501, 1.69, 10.859, 0., 0., 0.87, "", "", "", "", "", "", "", 
  "", 6758., 713059., 62.954, 0.597, 7064., 0.624, 0.003, 369., 
  "tests performed", "", "", "", "", "", "", "", "", "", 64.81, 1.1326616*^7, 
  110.408, 43.1, 14.738, 9.719, "", "", 190.968, 8.27, 17.1, 53.3, 85.198, 
  5.2, 78.8, 0.783}, {"CUB", "North America", "Cuba", "2020-10-14", 6035., 
  18., 19.571, 123., 0., 0., 532.816, 1.589, 1.728, 10.859, 0., 0., 0.95, "", 
  "", "", "", "", "", "", "", 7775., 720834., 63.641, 0.686, 7156., 0.632, 
  0.003, 365.6, "tests performed", "", "", "", "", "", "", "", "", "", 64.81, 
  1.1326616*^7, 110.408, 43.1, 14.738, 9.719, "", "", 190.968, 8.27, 17.1, 
  53.3, 85.198, 5.2, 78.8, 0.783}, {"CUB", "North America", "Cuba", 
  "2020-10-15", 6062., 27., 20.714, 123., 0., 0., 535.2, 2.384, 1.829, 
  10.859, 0., 0., 1.06, "", "", "", "", "", "", "", "", 7592., 728426., 
  64.311, 0.67, 7211., 0.637, 0.003, 348.1, "tests performed", "", "", "", 
  "", "", "", "", "", "", 64.81, 1.1326616*^7, 110.408, 43.1, 14.738, 9.719, 
  "", "", 190.968, 8.27, 17.1, 53.3, 85.198, 5.2, 78.8, 0.783}, 
 {"CUB", "North America", "Cuba", "2020-10-16", 6118., 56., 25., 124., 1., 
  0.143, 540.144, 4.944, 2.207, 10.948, 0.088, 0.013, 1.18, "", "", "", "", 
  "", "", "", "", 7085., 735511., 64.937, 0.626, 7213., 0.637, 0.003, 288.5, 
  "tests performed", "", "", "", "", "", "", "", "", "", 64.81, 1.1326616*^7, 
  110.408, 43.1, 14.738, 9.719, "", "", 190.968, 8.27, 17.1, 53.3, 85.198, 
  5.2, 78.8, 0.783}, {"CUB", "North America", "Cuba", "2020-10-17", 6170., 
  52., 31.714, 125., 1., 0.286, 544.735, 4.591, 2.8, 11.036, 0.088, 0.025, 
  1.23, "", "", "", "", "", "", "", "", 7905., 743416., 65.634, 0.698, 7382., 
  0.652, 0.004, 232.8, "tests performed", "", "", "", "", "", "", "", "", "", 
  64.81, 1.1326616*^7, 110.408, 43.1, 14.738, 9.719, "", "", 190.968, 8.27, 
  17.1, 53.3, 85.198, 5.2, 78.8, 0.783}, {"CUB", "North America", "Cuba", 
  "2020-10-18", 6220., 50., 34.571, 125., 0., 0.286, 549.149, 4.414, 3.052, 
  11.036, 0., 0.025, 1.25, "", "", "", "", "", "", "", "", 6508., 749924., 
  66.209, 0.575, 7183., 0.634, 0.005, 207.8, "tests performed", "", "", "", 
  "", "", "", "", "", "", 64.81, 1.1326616*^7, 110.408, 43.1, 14.738, 9.719, 
  "", "", 190.968, 8.27, 17.1, 53.3, 85.198, 5.2, 78.8, 0.783}, 
 {"CUB", "North America", "Cuba", "2020-10-19", 6258., 38., 36.857, 127., 2., 
  0.571, 552.504, 3.355, 3.254, 11.213, 0.177, 0.05, 1.24, "", "", "", "", 
  "", "", "", "", 6699., 756623., 66.8, 0.591, 7189., 0.635, 0.005, 195.1, 
  "tests performed", "", "", "", "", "", "", "", "", "", 64.81, 1.1326616*^7, 
  110.408, 43.1, 14.738, 9.719, "", "", 190.968, 8.27, 17.1, 53.3, 85.198, 
  5.2, 78.8, 0.783}, {"CUB", "North America", "Cuba", "2020-10-20", 6305., 
  47., 41.143, 127., 0., 0.571, 556.653, 4.15, 3.632, 11.213, 0., 0.05, 1.24, 
  "", "", "", "", "", "", "", "", 6719., 763342., 67.394, 0.593, 7183., 
  0.634, 0.006, 174.6, "tests performed", "", "", "", "", "", "", "", "", "", 
  64.81, 1.1326616*^7, 110.408, 43.1, 14.738, 9.719, "", "", 190.968, 8.27, 
  17.1, 53.3, 85.198, 5.2, 78.8, 0.783}, {"CUB", "North America", "Cuba", 
  "2020-10-21", 6368., 63., 47.571, 127., 0., 0.571, 562.216, 5.562, 4.2, 
  11.213, 0., 0.05, 1.24, "", "", "", "", "", "", "", "", 6798., 770140., 
  67.994, 0.6, 7044., 0.622, 0.007, 148.1, "tests performed", "", "", "", "", 
  "", "", "", "", "", 64.81, 1.1326616*^7, 110.408, 43.1, 14.738, 9.719, "", 
  "", 190.968, 8.27, 17.1, 53.3, 85.198, 5.2, 78.8, 0.783}, 
 {"CUB", "North America", "Cuba", "2020-10-22", 6421., 53., 51.286, 128., 1., 
  0.714, 566.895, 4.679, 4.528, 11.301, 0.088, 0.063, 1.23, "", "", "", "", 
  "", "", "", "", 7107., 777247., 68.621, 0.627, 6974., 0.616, 0.007, 136., 
  "tests performed", "", "", "", "", "", "", "", "", "", 64.81, 1.1326616*^7, 
  110.408, 43.1, 14.738, 9.719, "", "", 190.968, 8.27, 17.1, 53.3, 85.198, 
  5.2, 78.8, 0.783}, {"CUB", "North America", "Cuba", "2020-10-23", 6479., 
  58., 51.571, 128., 0., 0.571, 572.016, 5.121, 4.553, 11.301, 0., 0.05, 1.2, 
  "", "", "", "", "", "", "", "", 7099., 784346., 69.248, 0.627, 6976., 
  0.616, 0.007, 135.3, "tests performed", "", "", "", "", "", "", "", "", "", 
  64.81, 1.1326616*^7, 110.408, 43.1, 14.738, 9.719, "", "", 190.968, 8.27, 
  17.1, 53.3, 85.198, 5.2, 78.8, 0.783}, {"CUB", "North America", "Cuba", 
  "2020-10-24", 6534., 55., 52., 128., 0., 0.429, 576.871, 4.856, 4.591, 
  11.301, 0., 0.038, 1.17, "", "", "", "", "", "", "", "", 7872., 792218., 
  69.943, 0.695, 6972., 0.616, 0.007, 134.1, "tests performed", "", "", "", 
  "", "", "", "", "", "", 64.81, 1.1326616*^7, 110.408, 43.1, 14.738, 9.719, 
  "", "", 190.968, 8.27, 17.1, 53.3, 85.198, 5.2, 78.8, 0.783}, 
 {"CUB", "North America", "Cuba", "2020-10-25", 6566., 32., 49.429, 128., 0., 
  0.429, 579.697, 2.825, 4.364, 11.301, 0., 0.038, 1.14, "", "", "", "", "", 
  "", "", "", 7969., 800187., 70.647, 0.704, 7180., 0.634, 0.007, 145.3, 
  "tests performed", "", "", "", "", "", "", "", "", "", 64.81, 1.1326616*^7, 
  110.408, 43.1, 14.738, 9.719, "", "", 190.968, 8.27, 17.1, 53.3, 85.198, 
  5.2, 78.8, 0.783}, {"CUB", "North America", "Cuba", "2020-10-26", 6595., 
  29., 48.143, 128., 0., 0.143, 582.257, 2.56, 4.25, 11.301, 0., 0.013, 1.13, 
  "", "", "", "", "", "", "", "", 7890., 808077., 71.343, 0.697, 7351., 
  0.649, 0.007, 152.7, "tests performed", "", "", "", "", "", "", "", "", "", 
  64.81, 1.1326616*^7, 110.408, 43.1, 14.738, 9.719, "", "", 190.968, 8.27, 
  17.1, 53.3, 85.198, 5.2, 78.8, 0.783}, {"CUB", "North America", "Cuba", 
  "2020-10-27", 6678., 83., 53.286, 128., 0., 0.143, 589.585, 7.328, 4.704, 
  11.301, 0., 0.013, 1.15, "", "", "", "", "", "", "", "", 8201., 816278., 
  72.067, 0.724, 7562., 0.668, 0.007, 141.9, "tests performed", "", "", "", 
  "", "", "", "", "", "", 64.81, 1.1326616*^7, 110.408, 43.1, 14.738, 9.719, 
  "", "", 190.968, 8.27, 17.1, 53.3, 85.198, 5.2, 78.8, 0.783}, 
 {"CUB", "North America", "Cuba", "2020-10-28", 6727., 49., 51.286, 128., 0., 
  0.143, 593.911, 4.326, 4.528, 11.301, 0., 0.013, 1.11, "", "", "", "", "", 
  "", "", "", 7764., 824042., 72.753, 0.685, 7700., 0.68, 0.007, 150.1, 
  "tests performed", "", "", "", "", "", "", "", "", "", 64.81, 1.1326616*^7, 
  110.408, 43.1, 14.738, 9.719, "", "", 190.968, 8.27, 17.1, 53.3, 85.198, 
  5.2, 78.8, 0.783}, {"CUB", "North America", "Cuba", "2020-10-29", 6766., 
  39., 49.286, 128., 0., 0., 597.354, 3.443, 4.351, 11.301, 0., 0., 1.1, "", 
  "", "", "", "", "", "", "", 8245., 832287., 73.481, 0.728, 7863., 0.694, 
  0.006, 159.5, "tests performed", "", "", "", "", "", "", "", "", "", 64.81, 
  1.1326616*^7, 110.408, 43.1, 14.738, 9.719, "", "", 190.968, 8.27, 17.1, 
  53.3, 85.198, 5.2, 78.8, 0.783}, {"CUB", "North America", "Cuba", 
  "2020-10-30", 6801., 35., 46., 128., 0., 0., 600.444, 3.09, 4.061, 11.301, 
  0., 0., 1.11, "", "", "", "", "", "", "", "", 8994., 841281., 74.275, 
  0.794, 8134., 0.718, 0.006, 176.8, "tests performed", "", "", "", "", "", 
  "", "", "", "", 64.81, 1.1326616*^7, 110.408, 43.1, 14.738, 9.719, "", "", 
  190.968, 8.27, 17.1, 53.3, 85.198, 5.2, 78.8, 0.783}, 
 {"CUB", "North America", "Cuba", "2020-10-31", 6887., 86., 50.429, 128., 0., 
  0., 608.037, 7.593, 4.452, 11.301, 0., 0., 1.14, "", "", "", "", "", "", 
  "", "", 8658., 849939., 75.039, 0.764, 8246., 0.728, 0.006, 163.5, 
  "tests performed", "", "", "", "", "", "", "", "", "", 64.81, 1.1326616*^7, 
  110.408, 43.1, 14.738, 9.719, "", "", 190.968, 8.27, 17.1, 53.3, 85.198, 
  5.2, 78.8, 0.783}, {"CUB", "North America", "Cuba", "2020-11-01", 6935., 
  48., 52.714, 128., 0., 0., 612.275, 4.238, 4.654, 11.301, 0., 0., 1.12, "", 
  "", "", "", "", "", "", "", 8192., 858131., 75.762, 0.723, 8278., 0.731, 
  0.006, 157., "tests performed", "", "", "", "", "", "", "", "", "", 64.81, 
  1.1326616*^7, 110.408, 43.1, 14.738, 9.719, "", "", 190.968, 8.27, 17.1, 
  53.3, 85.198, 5.2, 78.8, 0.783}, {"CUB", "North America", "Cuba", 
  "2020-11-02", 6970., 35., 53.571, 129., 1., 0.143, 615.365, 3.09, 4.73, 
  11.389, 0.088, 0.013, 1.1, "", "", "", "", "", "", "", "", 8097., 866228., 
  76.477, 0.715, 8307., 0.733, 0.006, 155.1, "tests performed", "", "", "", 
  "", "", "", "", "", "", 64.81, 1.1326616*^7, 110.408, 43.1, 14.738, 9.719, 
  "", "", 190.968, 8.27, 17.1, 53.3, 85.198, 5.2, 78.8, 0.783}, 
 {"CUB", "North America", "Cuba", "2020-11-03", 7035., 65., 51., 129., 0., 
  0.143, 621.103, 5.739, 4.503, 11.389, 0., 0.013, 1.11, "", "", "", "", "", 
  "", "", "", 8474., 874702., 77.225, 0.748, 8346., 0.737, 0.006, 163.6, 
  "tests performed", "", "", "", "", "", "", "", "", "", 59.26, 1.1326616*^7, 
  110.408, 43.1, 14.738, 9.719, "", "", 190.968, 8.27, 17.1, 53.3, 85.198, 
  5.2, 78.8, 0.783}, {"CUB", "North America", "Cuba", "2020-11-04", 7144., 
  109., 59.571, 129., 0., 0.143, 630.727, 9.623, 5.259, 11.389, 0., 0.013, 
  1.1, "", "", "", "", "", "", "", "", 8999., 883701., 78.02, 0.795, 8523., 
  0.752, 0.007, 143.1, "tests performed", "", "", "", "", "", "", "", "", "", 
  59.26, 1.1326616*^7, 110.408, 43.1, 14.738, 9.719, "", "", 190.968, 8.27, 
  17.1, 53.3, 85.198, 5.2, 78.8, 0.783}, {"CUB", "North America", "Cuba", 
  "2020-11-05", 7184., 40., 59.714, 129., 0., 0.143, 634.258, 3.532, 5.272, 
  11.389, 0., 0.013, 1.03, "", "", "", "", "", "", "", "", 8176., 891877., 
  78.742, 0.722, 8513., 0.752, 0.007, 142.6, "tests performed", "", "", "", 
  "", "", "", "", "", "", 59.26, 1.1326616*^7, 110.408, 43.1, 14.738, 9.719, 
  "", "", 190.968, 8.27, 17.1, 53.3, 85.198, 5.2, 78.8, 0.783}, 
 {"CUB", "North America", "Cuba", "2020-11-06", 7228., 44., 61., 130., 1., 
  0.286, 638.143, 3.885, 5.386, 11.477, 0.088, 0.025, 0.98, "", "", "", "", 
  "", "", "", "", 9664., 901541., 79.595, 0.853, 8609., 0.76, 0.007, 141.1, 
  "tests performed", "", "", "", "", "", "", "", "", "", 59.26, 1.1326616*^7, 
  110.408, 43.1, 14.738, 9.719, "", "", 190.968, 8.27, 17.1, 53.3, 85.198, 
  5.2, 78.8, 0.783}, {"CUB", "North America", "Cuba", "2020-11-07", 7267., 
  39., 54.286, 130., 0., 0.286, 641.586, 3.443, 4.793, 11.477, 0., 0.025, 
  0.94, "", "", "", "", "", "", "", "", 8091., 909632., 80.309, 0.714, 8528., 
  0.753, 0.006, 157.1, "tests performed", "", "", "", "", "", "", "", "", "", 
  59.26, 1.1326616*^7, 110.408, 43.1, 14.738, 9.719, "", "", 190.968, 8.27, 
  17.1, 53.3, 85.198, 5.2, 78.8, 0.783}, {"CUB", "North America", "Cuba", 
  "2020-11-08", 7297., 30., 51.714, 130., 0., 0.286, 644.235, 2.649, 4.566, 
  11.477, 0., 0.025, 0.92, "", "", "", "", "", "", "", "", 8927., 918559., 
  81.097, 0.788, 8633., 0.762, 0.006, 166.9, "tests performed", "", "", "", 
  "", "", "", "", "", "", 59.26, 1.1326616*^7, 110.408, 43.1, 14.738, 9.719, 
  "", "", 190.968, 8.27, 17.1, 53.3, 85.198, 5.2, 78.8, 0.783}, 
 {"CUB", "North America", "Cuba", "2020-11-09", 7349., 52., 54.143, 130., 0., 
  0.143, 648.826, 4.591, 4.78, 11.477, 0., 0.013, 0.92, "", "", "", "", "", 
  "", "", "", 8219., 926778., 81.823, 0.726, 8650., 0.764, 0.006, 159.8, 
  "tests performed", "", "", "", "", "", "", "", "", "", 59.26, 1.1326616*^7, 
  110.408, 43.1, 14.738, 9.719, "", "", 190.968, 8.27, 17.1, 53.3, 85.198, 
  5.2, 78.8, 0.783}, {"CUB", "North America", "Cuba", "2020-11-10", 7392., 
  43., 51., 130., 0., 0.143, 652.622, 3.796, 4.503, 11.477, 0., 0.013, 0.91, 
  "", "", "", "", "", "", "", "", 8803., 935581., 82.6, 0.777, 8697., 0.768, 
  0.006, 170.5, "tests performed", "", "", "", "", "", "", "", "", "", 59.26, 
  1.1326616*^7, 110.408, 43.1, 14.738, 9.719, "", "", 190.968, 8.27, 17.1, 
  53.3, 85.198, 5.2, 78.8, 0.783}, {"CUB", "North America", "Cuba", 
  "2020-11-11", 7429., 37., 40.714, 130., 0., 0.143, 655.889, 3.267, 3.595, 
  11.477, 0., 0.013, 0.9, "", "", "", "", "", "", "", "", 8203., 943784., 
  83.324, 0.724, 8583., 0.758, 0.005, 210.8, "tests performed", "", "", "", 
  "", "", "", "", "", "", 59.26, 1.1326616*^7, 110.408, 43.1, 14.738, 9.719, 
  "", "", 190.968, 8.27, 17.1, 53.3, 85.198, 5.2, 78.8, 0.783}, 
 {"CUB", "North America", "Cuba", "2020-11-12", 7487., 58., 43.286, 131., 1., 
  0.286, 661.009, 5.121, 3.822, 11.566, 0.088, 0.025, 0.92, "", "", "", "", 
  "", "", "", "", 8721., 952505., 84.094, 0.77, 8661., 0.765, 0.005, 200.1, 
  "tests performed", "", "", "", "", "", "", "", "", "", 59.26, 1.1326616*^7, 
  110.408, 43.1, 14.738, 9.719, "", "", 190.968, 8.27, 17.1, 53.3, 85.198, 
  5.2, 78.8, 0.783}, {"CUB", "North America", "Cuba", "2020-11-13", 7541., 
  54., 44.714, 131., 0., 0.143, 665.777, 4.768, 3.948, 11.566, 0., 0.013, 
  0.91, "", "", "", "", "", "", "", "", 8074., 960579., 84.807, 0.713, 8434., 
  0.745, 0.005, 188.6, "tests performed", "", "", "", "", "", "", "", "", "", 
  59.26, 1.1326616*^7, 110.408, 43.1, 14.738, 9.719, "", "", 190.968, 8.27, 
  17.1, 53.3, 85.198, 5.2, 78.8, 0.783}, {"CUB", "North America", "Cuba", 
  "2020-11-14", 7568., 27., 43., 131., 0., 0.143, 668.161, 2.384, 3.796, 
  11.566, 0., 0.013, 0.87, "", "", "", "", "", "", "", "", 8760., 969339., 
  85.581, 0.773, 8530., 0.753, 0.005, 198.4, "tests performed", "", "", "", 
  "", "", "", "", "", "", 59.26, 1.1326616*^7, 110.408, 43.1, 14.738, 9.719, 
  "", "", 190.968, 8.27, 17.1, 53.3, 85.198, 5.2, 78.8, 0.783}, 
 {"CUB", "North America", "Cuba", "2020-11-15", 7590., 22., 41.857, 131., 0., 
  0.143, 670.103, 1.942, 3.695, 11.566, 0., 0.013, 0.87, "", "", "", "", "", 
  "", "", "", 8577., 977916., 86.338, 0.757, 8480., 0.749, 0.005, 202.6, 
  "tests performed", "", "", "", "", "", "", "", "", "", 59.26, 1.1326616*^7, 
  110.408, 43.1, 14.738, 9.719, "", "", 190.968, 8.27, 17.1, 53.3, 85.198, 
  5.2, 78.8, 0.783}, {"CUB", "North America", "Cuba", "2020-11-16", 7639., 
  49., 41.429, 131., 0., 0.143, 674.429, 4.326, 3.658, 11.566, 0., 0.013, 
  0.89, "", "", "", "", "", "", "", "", 7785., 985701., 87.025, 0.687, 8418., 
  0.743, 0.005, 203.2, "tests performed", "", "", "", "", "", "", "", "", "", 
  59.26, 1.1326616*^7, 110.408, 43.1, 14.738, 9.719, "", "", 190.968, 8.27, 
  17.1, 53.3, 85.198, 5.2, 78.8, 0.783}, {"CUB", "North America", "Cuba", 
  "2020-11-17", 7667., 28., 39.286, 131., 0., 0.143, 676.901, 2.472, 3.468, 
  11.566, 0., 0.013, 0.88, "", "", "", "", "", "", "", "", 7985., 993686., 
  87.73, 0.705, 8301., 0.733, 0.005, 211.3, "tests performed", "", "", "", 
  "", "", "", "", "", "", 59.26, 1.1326616*^7, 110.408, 43.1, 14.738, 9.719, 
  "", "", 190.968, 8.27, 17.1, 53.3, 85.198, 5.2, 78.8, 0.783}, 
 {"CUB", "North America", "Cuba", "2020-11-18", 7704., 37., 39.286, 131., 0., 
  0.143, 680.168, 3.267, 3.468, 11.566, 0., 0.013, 0.9, "", "", "", "", "", 
  "", "", "", 8684., 1.00237*^6, 88.497, 0.767, 8369., 0.739, 0.005, 213., 
  "tests performed", "", "", "", "", "", "", "", "", "", 59.26, 1.1326616*^7, 
  110.408, 43.1, 14.738, 9.719, "", "", 190.968, 8.27, 17.1, 53.3, 85.198, 
  5.2, 78.8, 0.783}, {"CUB", "North America", "Cuba", "2020-11-19", 7725., 
  21., 34., 131., 0., 0., 682.022, 1.854, 3.002, 11.566, 0., 0., 0.93, "", 
  "", "", "", "", "", "", "", 10416., 1.012786*^6, 89.416, 0.92, 8612., 0.76, 
  0.004, 253.3, "tests performed", "", "", "", "", "", "", "", "", "", 59.26, 
  1.1326616*^7, 110.408, 43.1, 14.738, 9.719, "", "", 190.968, 8.27, 17.1, 
  53.3, 85.198, 5.2, 78.8, 0.783}, {"CUB", "North America", "Cuba", 
  "2020-11-20", 7763., 38., 31.714, 131., 0., 0., 685.377, 3.355, 2.8, 
  11.566, 0., 0., 0.98, "", "", "", "", "", "", "", "", 9593., 1.022379*^6, 
  90.263, 0.847, 8829., 0.779, 0.004, 278.4, "tests performed", "", "", "", 
  "", "", "", "", "", "", 59.26, 1.1326616*^7, 110.408, 43.1, 14.738, 9.719, 
  "", "", 190.968, 8.27, 17.1, 53.3, 85.198, 5.2, 78.8, 0.783}, 
 {"CUB", "North America", "Cuba", "2020-11-21", 7798., 35., 32.857, 132., 1., 
  0.143, 688.467, 3.09, 2.901, 11.654, 0.088, 0.013, 1.04, "", "", "", "", 
  "", "", "", "", 10113., 1.032492*^6, 91.156, 0.893, 9022., 0.797, 0.004, 
  274.6, "tests performed", "", "", "", "", "", "", "", "", "", 59.26, 
  1.1326616*^7, 110.408, 43.1, 14.738, 9.719, "", "", 190.968, 8.27, 17.1, 
  53.3, 85.198, 5.2, 78.8, 0.783}, {"CUB", "North America", "Cuba", 
  "2020-11-22", 7846., 48., 36.571, 132., 0., 0.143, 692.705, 4.238, 3.229, 
  11.654, 0., 0.013, 1.11, "", "", "", "", "", "", "", "", 9977., 
  1.042469*^6, 92.037, 0.881, 9222., 0.814, 0.004, 252.2, "tests performed", 
  "", "", "", "", "", "", "", "", "", 59.26, 1.1326616*^7, 110.408, 43.1, 
  14.738, 9.719, "", "", 190.968, 8.27, 17.1, 53.3, 85.198, 5.2, 78.8, 
  0.783}, {"CUB", "North America", "Cuba", "2020-11-23", 7879., 33., 34.286, 
  132., 0., 0.143, 695.618, 2.913, 3.027, 11.654, 0., 0.013, 1.15, "", "", 
  "", "", "", "", "", "", 9061., 1.05153*^6, 92.837, 0.8, 9404., 0.83, 0.004, 
  274.3, "tests performed", "", "", "", "", "", "", "", "", "", 59.26, 
  1.1326616*^7, 110.408, 43.1, 14.738, 9.719, "", "", 190.968, 8.27, 17.1, 
  53.3, 85.198, 5.2, 78.8, 0.783}, {"CUB", "North America", "Cuba", 
  "2020-11-24", 7950., 71., 40.429, 133., 1., 0.286, 701.887, 6.268, 3.569, 
  11.742, 0.088, 0.025, 1.21, "", "", "", "", "", "", "", "", 9981., 
  1.061511*^6, 93.718, 0.881, 9689., 0.855, 0.004, 239.7, "tests performed", 
  "", "", "", "", "", "", "", "", "", 59.26, 1.1326616*^7, 110.408, 43.1, 
  14.738, 9.719, "", "", 190.968, 8.27, 17.1, 53.3, 85.198, 5.2, 78.8, 
  0.783}, {"CUB", "North America", "Cuba", "2020-11-25", 8026., 76., 46., 
  133., 0., 0.286, 708.596, 6.71, 4.061, 11.742, 0., 0.025, 1.23, "", "", "", 
  "", "", "", "", "", 10596., 1.072107*^6, 94.654, 0.935, 9962., 0.88, 0.005, 
  216.6, "tests performed", "", "", "", "", "", "", "", "", "", 59.26, 
  1.1326616*^7, 110.408, 43.1, 14.738, 9.719, "", "", 190.968, 8.27, 17.1, 
  53.3, 85.198, 5.2, 78.8, 0.783}, {"CUB", "North America", "Cuba", 
  "2020-11-26", 8075., 49., 50., 133., 0., 0.286, 712.923, 4.326, 4.414, 
  11.742, 0., 0.025, 1.21, "", "", "", "", "", "", "", "", 10921., 
  1.083028*^6, 95.618, 0.964, 10035., 0.886, 0.005, 200.7, "tests performed", 
  "", "", "", "", "", "", "", "", "", 59.26, 1.1326616*^7, 110.408, 43.1, 
  14.738, 9.719, "", "", 190.968, 8.27, 17.1, 53.3, 85.198, 5.2, 78.8, 
  0.783}, {"CUB", "North America", "Cuba", "2020-11-27", 8110., 35., 49.571, 
  133., 0., 0.286, 716.013, 3.09, 4.377, 11.742, 0., 0.025, 1.21, "", "", "", 
  "", "", "", "", "", 10147., 1.093175*^6, 96.514, 0.896, 10114., 0.893, 
  0.005, 204., "tests performed", "", "", "", "", "", "", "", "", "", 59.26, 
  1.1326616*^7, 110.408, 43.1, 14.738, 9.719, "", "", 190.968, 8.27, 17.1, 
  53.3, 85.198, 5.2, 78.8, 0.783}, {"CUB", "North America", "Cuba", 
  "2020-11-28", 8173., 63., 53.571, 133., 0., 0.143, 721.575, 5.562, 4.73, 
  11.742, 0., 0.013, 1.24, "", "", "", "", "", "", "", "", 10466., 
  1.103641*^6, 97.438, 0.924, 10164., 0.897, 0.005, 189.7, "tests performed", 
  "", "", "", "", "", "", "", "", "", 59.26, 1.1326616*^7, 110.408, 43.1, 
  14.738, 9.719, "", "", 190.968, 8.27, 17.1, 53.3, 85.198, 5.2, 78.8, 
  0.783}, {"CUB", "North America", "Cuba", "2020-11-29", 8233., 60., 55.286, 
  134., 1., 0.286, 726.872, 5.297, 4.881, 11.831, 0.088, 0.025, 1.26, "", "", 
  "", "", "", "", "", "", 11503., 1.115144*^6, 98.453, 1.016, 10382., 0.917, 
  0.005, 187.8, "tests performed", "", "", "", "", "", "", "", "", "", 59.26, 
  1.1326616*^7, 110.408, 43.1, 14.738, 9.719, "", "", 190.968, 8.27, 17.1, 
  53.3, 85.198, 5.2, 78.8, 0.783}, {"CUB", "North America", "Cuba", 
  "2020-11-30", 8284., 51., 57.857, 135., 1., 0.429, 731.375, 4.503, 5.108, 
  11.919, 0.088, 0.038, 1.28, "", "", "", "", "", "", "", "", 10607., 
  1.125751*^6, 99.39, 0.936, 10603., 0.936, 0.005, 183.3, "tests performed", 
  "", "", "", "", "", "", "", "", "", 56.48, 1.1326616*^7, 110.408, 43.1, 
  14.738, 9.719, "", "", 190.968, 8.27, 17.1, 53.3, 85.198, 5.2, 78.8, 
  0.783}, {"CUB", "North America", "Cuba", "2020-12-01", 8381., 97., 61.571, 
  136., 1., 0.429, 739.939, 8.564, 5.436, 12.007, 0.088, 0.038, 1.31, "", "", 
  "", "", "", "", "", "", 9760., 1.135511*^6, 100.252, 0.862, 10571., 0.933, 
  0.006, 171.7, "tests performed", "", "", "", "", "", "", "", "", "", 56.48, 
  1.1326616*^7, 110.408, 43.1, 14.738, 9.719, "", "", 190.968, 8.27, 17.1, 
  53.3, 85.198, 5.2, 78.8, 0.783}, {"CUB", "North America", "Cuba", 
  "2020-12-02", 8456., 75., 61.429, 136., 0., 0.429, 746.56, 6.622, 5.423, 
  12.007, 0., 0.038, 1.31, "", "", "", "", "", "", "", "", 11092., 
  1.146603*^6, 101.231, 0.979, 10642., 0.94, 0.006, 173.2, "tests performed", 
  "", "", "", "", "", "", "", "", "", 56.48, 1.1326616*^7, 110.408, 43.1, 
  14.738, 9.719, "", "", 190.968, 8.27, 17.1, 53.3, 85.198, 5.2, 78.8, 
  0.783}, {"CUB", "North America", "Cuba", "2020-12-03", 8531., 75., 65.143, 
  136., 0., 0.429, 753.182, 6.622, 5.751, 12.007, 0., 0.038, 1.31, "", "", 
  "", "", "", "", "", "", 10524., 1.157127*^6, 102.16, 0.929, 10586., 0.935, 
  0.006, 162.5, "tests performed", "", "", "", "", "", "", "", "", "", 56.48, 
  1.1326616*^7, 110.408, 43.1, 14.738, 9.719, "", "", 190.968, 8.27, 17.1, 
  53.3, 85.198, 5.2, 78.8, 0.783}, {"CUB", "North America", "Cuba", 
  "2020-12-04", 8610., 79., 71.429, 136., 0., 0.429, 760.156, 6.975, 6.306, 
  12.007, 0., 0.038, 1.31, "", "", "", "", "", "", "", "", 9386., 
  1.166513*^6, 102.989, 0.829, 10477., 0.925, 0.007, 146.7, 
  "tests performed", "", "", "", "", "", "", "", "", "", 56.48, 1.1326616*^7, 
  110.408, 43.1, 14.738, 9.719, "", "", 190.968, 8.27, 17.1, 53.3, 85.198, 
  5.2, 78.8, 0.783}, {"CUB", "North America", "Cuba", "2020-12-05", 8714., 
  104., 77.286, 136., 0., 0.429, 769.338, 9.182, 6.823, 12.007, 0., 0.038, 
  1.31, "", "", "", "", "", "", "", "", 10009., 1.176522*^6, 103.872, 0.884, 
  10412., 0.919, 0.007, 134.7, "tests performed", "", "", "", "", "", "", "", 
  "", "", 56.48, 1.1326616*^7, 110.408, 43.1, 14.738, 9.719, "", "", 190.968, 
  8.27, 17.1, 53.3, 85.198, 5.2, 78.8, 0.783}, 
 {"CUB", "North America", "Cuba", "2020-12-06", 8782., 68., 78.429, 136., 0., 
  0.286, 775.342, 6.004, 6.924, 12.007, 0., 0.025, 1.29, "", "", "", "", "", 
  "", "", "", 10099., 1.186621*^6, 104.764, 0.892, 10211., 0.902, 0.008, 
  130.2, "tests performed", "", "", "", "", "", "", "", "", "", 56.48, 
  1.1326616*^7, 110.408, 43.1, 14.738, 9.719, "", "", 190.968, 8.27, 17.1, 
  53.3, 85.198, 5.2, 78.8, 0.783}, {"CUB", "North America", "Cuba", 
  "2020-12-07", 8906., 124., 88.857, 136., 0., 0.143, 786.29, 10.948, 7.845, 
  12.007, 0., 0.013, 1.28, "", "", "", "", "", "", "", "", 11342., 
  1.197963*^6, 105.765, 1.001, 10316., 0.911, 0.009, 116.1, 
  "tests performed", "", "", "", "", "", "", "", "", "", 56.48, 1.1326616*^7, 
  110.408, 43.1, 14.738, 9.719, "", "", 190.968, 8.27, 17.1, 53.3, 85.198, 
  5.2, 78.8, 0.783}, {"CUB", "North America", "Cuba", "2020-12-08", 8982., 
  76., 85.857, 136., 0., 0., 792.999, 6.71, 7.58, 12.007, 0., 0., 1.23, "", 
  "", "", "", "", "", "", "", 10519., 1.208482*^6, 106.694, 0.929, 10424., 
  0.92, 0.008, 121.4, "tests performed", "", "", "", "", "", "", "", "", "", 
  56.48, 1.1326616*^7, 110.408, 43.1, 14.738, 9.719, "", "", 190.968, 8.27, 
  17.1, 53.3, 85.198, 5.2, 78.8, 0.783}, {"CUB", "North America", "Cuba", 
  "2020-12-09", 9106., 124., 92.857, 136., 0., 0., 803.947, 10.948, 8.198, 
  12.007, 0., 0., 1.21, "", "", "", "", "", "", "", "", 10236., 1.218718*^6, 
  107.598, 0.904, 10302., 0.91, 0.009, 110.9, "tests performed", "", "", "", 
  "", "", "", "", "", "", 56.48, 1.1326616*^7, 110.408, 43.1, 14.738, 9.719, 
  "", "", 190.968, 8.27, 17.1, 53.3, 85.198, 5.2, 78.8, 0.783}, 
 {"CUB", "North America", "Cuba", "2020-12-10", 9181., 75., 92.857, 136., 0., 
  0., 810.569, 6.622, 8.198, 12.007, 0., 0., 1.17, "", "", "", "", "", "", 
  "", "", 10795., 1.229513*^6, 108.551, 0.953, 10341., 0.913, 0.009, 111.4, 
  "tests performed", "", "", "", "", "", "", "", "", "", 56.48, 1.1326616*^7, 
  110.408, 43.1, 14.738, 9.719, "", "", 190.968, 8.27, 17.1, 53.3, 85.198, 
  5.2, 78.8, 0.783}, {"CUB", "North America", "Cuba", "2020-12-11", 9267., 
  86., 93.857, 136., 0., 0., 818.161, 7.593, 8.286, 12.007, 0., 0., 1.14, "", 
  "", "", "", "", "", "", "", 10484., 1.239997*^6, 109.476, 0.926, 10498., 
  0.927, 0.009, 111.9, "tests performed", "", "", "", "", "", "", "", "", "", 
  56.48, 1.1326616*^7, 110.408, 43.1, 14.738, 9.719, "", "", 190.968, 8.27, 
  17.1, 53.3, 85.198, 5.2, 78.8, 0.783}, {"CUB", "North America", "Cuba", 
  "2020-12-12", 9354., 87., 91.429, 137., 1., 0.143, 825.842, 7.681, 8.072, 
  12.095, 0.088, 0.013, 1.12, "", "", "", "", "", "", "", "", 11770., 
  1.251767*^6, 110.516, 1.039, 10749., 0.949, 0.009, 117.6, 
  "tests performed", "", "", "", "", "", "", "", "", "", 56.48, 1.1326616*^7, 
  110.408, 43.1, 14.738, 9.719, "", "", 190.968, 8.27, 17.1, 53.3, 85.198, 
  5.2, 78.8, 0.783}, {"CUB", "North America", "Cuba", "2020-12-13", 9423., 
  69., 91.571, 137., 0., 0.143, 831.934, 6.092, 8.085, 12.095, 0., 0.013, 
  1.11, "", "", "", "", "", "", "", "", 9987., 1.261754*^6, 111.397, 0.882, 
  10733., 0.948, 0.009, 117.2, "tests performed", "", "", "", "", "", "", "", 
  "", "", 56.48, 1.1326616*^7, 110.408, 43.1, 14.738, 9.719, "", "", 190.968, 
  8.27, 17.1, 53.3, 85.198, 5.2, 78.8, 0.783}, 
 {"CUB", "North America", "Cuba", "2020-12-14", 9492., 69., 83.714, 137., 0., 
  0.143, 838.026, 6.092, 7.391, 12.095, 0., 0.013, 1.11, "", "", "", "", "", 
  "", "", "", 10565., 1.272319*^6, 112.33, 0.933, 10622., 0.938, 0.008, 
  126.9, "tests performed", "", "", "", "", "", "", "", "", "", 56.48, 
  1.1326616*^7, 110.408, 43.1, 14.738, 9.719, "", "", 190.968, 8.27, 17.1, 
  53.3, 85.198, 5.2, 78.8, 0.783}, {"CUB", "North America", "Cuba", 
  "2020-12-15", 9588., 96., 86.571, 137., 0., 0.143, 846.502, 8.476, 7.643, 
  12.095, 0., 0.013, 1.14, "", "", "", "", "", "", "", "", 10869., 
  1.283188*^6, 113.29, 0.96, 10672., 0.942, 0.008, 123.3, "tests performed", 
  "", "", "", "", "", "", "", "", "", 56.48, 1.1326616*^7, 110.408, 43.1, 
  14.738, 9.719, "", "", 190.968, 8.27, 17.1, 53.3, 85.198, 5.2, 78.8, 
  0.783}, {"CUB", "North America", "Cuba", "2020-12-16", 9671., 83., 80.714, 
  137., 0., 0.143, 853.83, 7.328, 7.126, 12.095, 0., 0.013, 1.16, "", "", "", 
  "", "", "", "", "", 10864., 1.294052*^6, 114.249, 0.959, 10762., 0.95, 
  0.007, 133.3, "tests performed", "", "", "", "", "", "", "", "", "", 56.48, 
  1.1326616*^7, 110.408, 43.1, 14.738, 9.719, "", "", 190.968, 8.27, 17.1, 
  53.3, 85.198, 5.2, 78.8, 0.783}, {"CUB", "North America", "Cuba", 
  "2020-12-17", 9771., 100., 84.286, 137., 0., 0.143, 862.658, 8.829, 7.441, 
  12.095, 0., 0.013, 1.2, "", "", "", "", "", "", "", "", 10869., 
  1.304921*^6, 115.208, 0.96, 10773., 0.951, 0.008, 127.8, "tests performed", 
  "", "", "", "", "", "", "", "", "", 56.48, 1.1326616*^7, 110.408, 43.1, 
  14.738, 9.719, "", "", 190.968, 8.27, 17.1, 53.3, 85.198, 5.2, 78.8, 
  0.783}, {"CUB", "North America", "Cuba", "2020-12-18", 9893., 122., 89.429, 
  137., 0., 0.143, 873.429, 10.771, 7.895, 12.095, 0., 0.013, 1.24, "", "", 
  "", "", "", "", "", "", 12052., 1.316973*^6, 116.272, 1.064, 10997., 0.971, 
  0.008, 123., "tests performed", "", "", "", "", "", "", "", "", "", 56.48, 
  1.1326616*^7, 110.408, 43.1, 14.738, 9.719, "", "", 190.968, 8.27, 17.1, 
  53.3, 85.198, 5.2, 78.8, 0.783}, {"CUB", "North America", "Cuba", 
  "2020-12-19", 10024., 131., 95.714, 137., 0., 0., 884.995, 11.566, 8.45, 
  12.095, 0., 0., 1.26, "", "", "", "", "", "", "", "", 12642., 1.329615*^6, 
  117.389, 1.116, 11121., 0.982, 0.009, 116.2, "tests performed", "", "", "", 
  "", "", "", "", "", "", 56.48, 1.1326616*^7, 110.408, 43.1, 14.738, 9.719, 
  "", "", 190.968, 8.27, 17.1, 53.3, 85.198, 5.2, 78.8, 0.783}, 
 {"CUB", "North America", "Cuba", "2020-12-20", 10127., 103., 100.571, 137., 
  0., 0., 894.089, 9.094, 8.879, 12.095, 0., 0., 1.26, "", "", "", "", "", 
  "", "", "", 14378., 1.343993*^6, 118.658, 1.269, 11748., 1.037, 0.009, 
  116.8, "tests performed", "", "", "", "", "", "", "", "", "", 56.48, 
  1.1326616*^7, 110.408, 43.1, 14.738, 9.719, "", "", 190.968, 8.27, 17.1, 
  53.3, 85.198, 5.2, 78.8, 0.783}, {"CUB", "North America", "Cuba", 
  "2020-12-21", 10242., 115., 107.143, 137., 0., 0., 904.242, 10.153, 9.459, 
  12.095, 0., 0., 1.28, "", "", "", "", "", "", "", "", 12568., 1.356561*^6, 
  119.768, 1.11, 12035., 1.063, 0.009, 112.3, "tests performed", "", "", "", 
  "", "", "", "", "", "", 56.48, 1.1326616*^7, 110.408, 43.1, 14.738, 9.719, 
  "", "", 190.968, 8.27, 17.1, 53.3, 85.198, 5.2, 78.8, 0.783}, 
 {"CUB", "North America", "Cuba", "2020-12-22", 10384., 142., 113.714, 139., 
  2., 0.286, 916.779, 12.537, 10.04, 12.272, 0.177, 0.025, 1.3, "", "", "", 
  "", "", "", "", "", 12207., 1.368768*^6, 120.845, 1.078, 12226., 1.079, 
  0.009, 107.5, "tests performed", "", "", "", "", "", "", "", "", "", 56.48, 
  1.1326616*^7, 110.408, 43.1, 14.738, 9.719, "", "", 190.968, 8.27, 17.1, 
  53.3, 85.198, 5.2, 78.8, 0.783}, {"CUB", "North America", "Cuba", 
  "2020-12-23", 10500., 116., 118.429, 139., 0., 0.286, 927.02, 10.241, 
  10.456, 12.272, 0., 0.025, 1.32, "", "", "", "", "", "", "", "", 13108., 
  1.381876*^6, 122.003, 1.157, 12546., 1.108, 0.009, 105.9, 
  "tests performed", "", "", "", "", "", "", "", "", "", 56.48, 1.1326616*^7, 
  110.408, 43.1, 14.738, 9.719, "", "", 190.968, 8.27, 17.1, 53.3, 85.198, 
  5.2, 78.8, 0.783}, {"CUB", "North America", "Cuba", "2020-12-24", 10717., 
  217., 135.143, 139., 0., 0.286, 946.178, 19.158, 11.931, 12.272, 0., 0.025, 
  1.35, "", "", "", "", "", "", "", "", 12471., 1.394347*^6, 123.104, 1.101, 
  12775., 1.128, 0.011, 94.5, "tests performed", "", "", "", "", "", "", "", 
  "", "", 56.48, 1.1326616*^7, 110.408, 43.1, 14.738, 9.719, "", "", 190.968, 
  8.27, 17.1, 53.3, 85.198, 5.2, 78.8, 0.783}, 
 {"CUB", "North America", "Cuba", "2020-12-25", 10900., 183., 143.857, 140., 
  1., 0.429, 962.335, 16.157, 12.701, 12.36, 0.088, 0.038, 1.34, "", "", "", 
  "", "", "", "", "", 12255., 1.406602*^6, 124.186, 1.082, 12804., 1.13, 
  0.011, 89., "tests performed", "", "", "", "", "", "", "", "", "", 56.48, 
  1.1326616*^7, 110.408, 43.1, 14.738, 9.719, "", "", 190.968, 8.27, 17.1, 
  53.3, 85.198, 5.2, 78.8, 0.783}, {"CUB", "North America", "Cuba", 
  "2020-12-26", 11038., 138., 144.857, 141., 1., 0.571, 974.519, 12.184, 
  12.789, 12.449, 0.088, 0.05, 1.31, "", "", "", "", "", "", "", "", 13912., 
  1.420514*^6, 125.414, 1.228, 12986., 1.147, 0.011, 89.6, "tests performed", 
  "", "", "", "", "", "", "", "", "", 56.48, 1.1326616*^7, 110.408, 43.1, 
  14.738, 9.719, "", "", 190.968, 8.27, 17.1, 53.3, 85.198, 5.2, 78.8, 
  0.783}, {"CUB", "North America", "Cuba", "2020-12-27", 11205., 167., 154., 
  142., 1., 0.714, 989.263, 14.744, 13.596, 12.537, 0.088, 0.063, 1.3, "", 
  "", "", "", "", "", "", "", 13625., 1.434139*^6, 126.617, 1.203, 12878., 
  1.137, 0.012, 83.6, "tests performed", "", "", "", "", "", "", "", "", "", 
  56.48, 1.1326616*^7, 110.408, 43.1, 14.738, 9.719, "", "", 190.968, 8.27, 
  17.1, 53.3, 85.198, 5.2, 78.8, 0.783}, {"CUB", "North America", "Cuba", 
  "2020-12-28", 11434., 229., 170.286, 143., 1., 0.857, 1009.481, 20.218, 
  15.034, 12.625, 0.088, 0.076, 1.29, "", "", "", "", "", "", "", "", 14767., 
  1.448906*^6, 127.92, 1.304, 13192., 1.165, 0.013, 77.5, "tests performed", 
  "", "", "", "", "", "", "", "", "", 56.48, 1.1326616*^7, 110.408, 43.1, 
  14.738, 9.719, "", "", 190.968, 8.27, 17.1, 53.3, 85.198, 5.2, 78.8, 
  0.783}, {"CUB", "North America", "Cuba", "2020-12-29", 11601., 167., 
  173.857, 143., 0., 0.571, 1024.225, 14.744, 15.349, 12.625, 0., 0.05, 1.25, 
  "", "", "", "", "", "", "", "", 13162., 1.462068*^6, 129.083, 1.162, 
  13329., 1.177, 0.013, 76.7, "tests performed", "", "", "", "", "", "", "", 
  "", "", 56.48, 1.1326616*^7, 110.408, 43.1, 14.738, 9.719, "", "", 190.968, 
  8.27, 17.1, 53.3, 85.198, 5.2, 78.8, 0.783}, 
 {"CUB", "North America", "Cuba", "2020-12-30", 11687., 86., 169.571, 145., 
  2., 0.857, 1031.817, 7.593, 14.971, 12.802, 0.177, 0.076, 1.23, "", "", "", 
  "", "", "", "", "", 14605., 1.476673*^6, 130.372, 1.289, 13542., 1.196, 
  0.013, 79.9, "tests performed", "", "", "", "", "", "", "", "", "", 56.48, 
  1.1326616*^7, 110.408, 43.1, 14.738, 9.719, "", "", 190.968, 8.27, 17.1, 
  53.3, 85.198, 5.2, 78.8, 0.783}, {"CUB", "North America", "Cuba", 
  "2020-12-31", 11863., 176., 163.714, 146., 1., 1., 1047.356, 15.539, 
  14.454, 12.89, 0.088, 0.088, 1.24, "", "", "", "", "", "", "", "", 14094., 
  1.490767*^6, 131.616, 1.244, 13774., 1.216, 0.012, 84.1, "tests performed", 
  "", "", "", "", "", "", "", "", "", 56.48, 1.1326616*^7, 110.408, 43.1, 
  14.738, 9.719, "", "", 190.968, 8.27, 17.1, 53.3, 85.198, 5.2, 78.8, 
  0.783}, {"CUB", "North America", "Cuba", "2021-01-01", 12056., 193., 
  165.143, 146., 0., 0.857, 1064.396, 17.04, 14.58, 12.89, 0., 0.076, 1.27, 
  "", "", "", "", "", "", "", "", 11243., 1.50201*^6, 132.609, 0.993, 13630., 
  1.203, 0.012, 82.5, "tests performed", "", "", "", "", "", "", "", "", "", 
  62.04, 1.1326616*^7, 110.408, 43.1, 14.738, 9.719, "", "", 190.968, 8.27, 
  17.1, 53.3, 85.198, 5.2, 78.8, 0.783}, {"CUB", "North America", "Cuba", 
  "2021-01-02", 12225., 169., 169.571, 146., 0., 0.714, 1079.316, 14.921, 
  14.971, 12.89, 0., 0.063, 1.3, "", "", "", "", "", "", "", "", 11254., 
  1.513264*^6, 133.602, 0.994, 13250., 1.17, 0.013, 78.1, "tests performed", 
  "", "", "", "", "", "", "", "", "", 62.04, 1.1326616*^7, 110.408, 43.1, 
  14.738, 9.719, "", "", 190.968, 8.27, 17.1, 53.3, 85.198, 5.2, 78.8, 
  0.783}, {"CUB", "North America", "Cuba", "2021-01-03", 12424., 199., 
  174.143, 147., 1., 0.714, 1096.885, 17.569, 15.375, 12.978, 0.088, 0.063, 
  1.34, "", "", "", "", "", "", "", "", 10024., 1.523288*^6, 134.487, 0.885, 
  12736., 1.124, 0.014, 73.1, "tests performed", "", "", "", "", "", "", "", 
  "", "", 62.04, 1.1326616*^7, 110.408, 43.1, 14.738, 9.719, "", "", 190.968, 
  8.27, 17.1, 53.3, 85.198, 5.2, 78.8, 0.783}, 
 {"CUB", "North America", "Cuba", "2021-01-04", 12740., 316., 186.571, 147., 
  0., 0.571, 1124.784, 27.899, 16.472, 12.978, 0., 0.05, 1.38, "", "", "", 
  "", "", "", "", "", 8754., 1.532042*^6, 135.26, 0.773, 11877., 1.049, 
  0.016, 63.7, "tests performed", "", "", "", "", "", "", "", "", "", 62.04, 
  1.1326616*^7, 110.408, 43.1, 14.738, 9.719, "", "", 190.968, 8.27, 17.1, 
  53.3, 85.198, 5.2, 78.8, 0.783}, {"CUB", "North America", "Cuba", 
  "2021-01-05", 12964., 224., 194.714, 147., 0., 0.571, 1144.561, 19.776, 
  17.191, 12.978, 0., 0.05, 1.39, "", "", "", "", "", "", "", "", 10136., 
  1.542178*^6, 136.155, 0.895, 11444., 1.01, 0.017, 58.8, "tests performed", 
  "", "", "", "", "", "", "", "", "", 62.04, 1.1326616*^7, 110.408, 43.1, 
  14.738, 9.719, "", "", 190.968, 8.27, 17.1, 53.3, 85.198, 5.2, 78.8, 
  0.783}, {"CUB", "North America", "Cuba", "2021-01-06", 13165., 201., 
  211.143, 148., 1., 0.429, 1162.307, 17.746, 18.641, 13.067, 0.088, 0.038, 
  1.4, "", "", "", "", "", "", "", "", 11396., 1.553574*^6, 137.161, 1.006, 
  10986., 0.97, 0.019, 52., "tests performed", "", "", "", "", "", "", "", 
  "", "", 62.04, 1.1326616*^7, 110.408, 43.1, 14.738, 9.719, "", "", 190.968, 
  8.27, 17.1, 53.3, 85.198, 5.2, 78.8, 0.783}, 
 {"CUB", "North America", "Cuba", "2021-01-07", 13479., 314., 230.857, 148., 
  0., 0.286, 1190.029, 27.722, 20.382, 13.067, 0., 0.025, 1.44, "", "", "", 
  "", "", "", "", "", 12092., 1.565666*^6, 138.229, 1.068, 10700., 0.945, 
  0.022, 46.3, "tests performed", "", "", "", "", "", "", "", "", "", 62.04, 
  1.1326616*^7, 110.408, 43.1, 14.738, 9.719, "", "", 190.968, 8.27, 17.1, 
  53.3, 85.198, 5.2, 78.8, 0.783}, {"CUB", "North America", "Cuba", 
  "2021-01-08", 13823., 344., 252.429, 148., 0., 0.286, 1220.4, 30.371, 
  22.286, 13.067, 0., 0.025, 1.47, "", "", "", "", "", "", "", "", 13592., 
  1.579258*^6, 139.429, 1.2, 11035., 0.974, 0.023, 43.7, "tests performed", 
  "", "", "", "", "", "", "", "", "", 62.04, 1.1326616*^7, 110.408, 43.1, 
  14.738, 9.719, "", "", 190.968, 8.27, 17.1, 53.3, 85.198, 5.2, 78.8, 
  0.783}, {"CUB", "North America", "Cuba", "2021-01-09", 14188., 365., 
  280.429, 148., 0., 0.286, 1252.625, 32.225, 24.758, 13.067, 0., 0.025, 
  1.48, "", "", "", "", "", "", "", "", 13349., 1.592607*^6, 140.607, 1.179, 
  11335., 1.001, 0.025, 40.4, "tests performed", "", "", "", "", "", "", "", 
  "", "", 67.59, 1.1326616*^7, 110.408, 43.1, 14.738, 9.719, "", "", 190.968, 
  8.27, 17.1, 53.3, 85.198, 5.2, 78.8, 0.783}, 
 {"CUB", "North America", "Cuba", "2021-01-10", 14576., 388., 307.429, 151., 
  3., 0.571, 1286.88, 34.256, 27.142, 13.331, 0.265, 0.05, 1.49, "", "", "", 
  "", "", "", "", "", 13212., 1.605819*^6, 141.774, 1.166, 11790., 1.041, 
  0.026, 38.4, "tests performed", "", "", "", "", "", "", "", "", "", 64.81, 
  1.1326616*^7, 110.408, 43.1, 14.738, 9.719, "", "", 190.968, 8.27, 17.1, 
  53.3, 85.198, 5.2, 78.8, 0.783}, {"CUB", "North America", "Cuba", 
  "2021-01-11", 15007., 431., 323.857, 153., 2., 0.857, 1324.932, 38.052, 
  28.593, 13.508, 0.177, 0.076, 1.49, "", "", "", "", "", "", "", "", 14350., 
  1.620169*^6, 143.041, 1.267, 12590., 1.112, 0.026, 38.9, "tests performed", 
  "", "", "", "", "", "", "", "", "", 64.81, 1.1326616*^7, 110.408, 43.1, 
  14.738, 9.719, "", "", 190.968, 8.27, 17.1, 53.3, 85.198, 5.2, 78.8, 
  0.783}, {"CUB", "North America", "Cuba", "2021-01-12", 15494., 487., 
  361.429, 155., 2., 1.143, 1367.928, 42.996, 31.91, 13.685, 0.177, 0.101, 
  1.48, "", "", "", "", "", "", "", "", 14261., 1.63443*^6, 144.3, 1.259, 
  13179., 1.164, 0.027, 36.5, "tests performed", "", "", "", "", "", "", "", 
  "", "", 64.81, 1.1326616*^7, 110.408, 43.1, 14.738, 9.719, "", "", 190.968, 
  8.27, 17.1, 53.3, 85.198, 5.2, 78.8, 0.783}, 
 {"CUB", "North America", "Cuba", "2021-01-13", 16044., 550., 411.286, 158., 
  3., 1.429, 1416.487, 48.558, 36.311, 13.949, 0.265, 0.126, 1.45, "", "", 
  "", "", "", "", "", "", 14579., 1.649009*^6, 145.587, 1.287, 13634., 1.204, 
  0.03, 33.1, "tests performed", "", "", "", "", "", "", "", "", "", 64.81, 
  1.1326616*^7, 110.408, 43.1, 14.738, 9.719, "", "", 190.968, 8.27, 17.1, 
  53.3, 85.198, 5.2, 78.8, 0.783}, {"CUB", "North America", "Cuba", 
  "2021-01-14", 16549., 505., 438.571, 160., 2., 1.714, 1461.072, 44.585, 
  38.72, 14.126, 0.177, 0.151, 1.4, "", "", "", "", "", "", "", "", 14550., 
  1.663559*^6, 146.872, 1.285, 13985., 1.235, 0.031, 31.9, "tests performed", 
  "", "", "", "", "", "", "", "", "", 78.7, 1.1326616*^7, 110.408, 43.1, 
  14.738, 9.719, "", "", 190.968, 8.27, 17.1, 53.3, 85.198, 5.2, 78.8, 
  0.783}, {"CUB", "North America", "Cuba", "2021-01-15", 17096., 547., 
  467.571, 162., 2., 2., 1509.365, 48.293, 41.281, 14.303, 0.177, 0.177, 
  1.35, "", "", "", "", "", "", "", "", 13323., 1.676882*^6, 148.048, 1.176, 
  13946., 1.231, 0.034, 29.8, "tests performed", "", "", "", "", "", "", "", 
  "", "", 78.7, 1.1326616*^7, 110.408, 43.1, 14.738, 9.719, "", "", 190.968, 
  8.27, 17.1, 53.3, 85.198, 5.2, 78.8, 0.783}, 
 {"CUB", "North America", "Cuba", "2021-01-16", 17501., 405., 473.286, 166., 
  4., 2.571, 1545.122, 35.756, 41.785, 14.656, 0.353, 0.227, 1.29, "", "", 
  "", "", "", "", "", "", 12865., 1.689747*^6, 149.184, 1.136, 13877., 1.225, 
  0.034, 29.3, "tests performed", "", "", "", "", "", "", "", "", "", 78.7, 
  1.1326616*^7, 110.408, 43.1, 14.738, 9.719, "", "", 190.968, 8.27, 17.1, 
  53.3, 85.198, 5.2, 78.8, 0.783}, {"CUB", "North America", "Cuba", 
  "2021-01-17", 18151., 650., 510.714, 170., 4., 2.714, 1602.509, 57.387, 
  45.09, 15.009, 0.353, 0.24, 1.25, "", "", "", "", "", "", "", "", 11387., 
  1.701134*^6, 150.189, 1.005, 13616., 1.202, 0.038, 26.7, "tests performed", 
  "", "", "", "", "", "", "", "", "", 78.7, 1.1326616*^7, 110.408, 43.1, 
  14.738, 9.719, "", "", 190.968, 8.27, 17.1, 53.3, 85.198, 5.2, 78.8, 
  0.783}, {"CUB", "North America", "Cuba", "2021-01-18", 18443., 292., 
  490.857, 173., 3., 2.857, 1628.289, 25.78, 43.337, 15.274, 0.265, 0.252, 
  1.19, "", "", "", "", "", "", "", "", 12676., 1.71381*^6, 151.308, 1.119, 
  13377., 1.181, 0.037, 27.3, "tests performed", "", "", "", "", "", "", "", 
  "", "", 78.7, 1.1326616*^7, 110.408, 43.1, 14.738, 9.719, "", "", 190.968, 
  8.27, 17.1, 53.3, 85.198, 5.2, 78.8, 0.783}, 
 {"CUB", "North America", "Cuba", "2021-01-19", 18773., 330., 468.429, 175., 
  2., 2.857, 1657.424, 29.135, 41.356, 15.45, 0.177, 0.252, 1.17, "", "", "", 
  "", "", "", "", "", 10931., 1.724741*^6, 152.273, 0.965, 12902., 1.139, 
  0.036, 27.5, "tests performed", "", "", "", "", "", "", "", "", "", 78.7, 
  1.1326616*^7, 110.408, 43.1, 14.738, 9.719, "", "", 190.968, 8.27, 17.1, 
  53.3, 85.198, 5.2, 78.8, 0.783}, {"CUB", "North America", "Cuba", 
  "2021-01-20", 19122., 349., 439.714, 180., 5., 3.143, 1688.236, 30.812, 
  38.821, 15.892, 0.441, 0.277, 1.17, "", "", "", "", "", "", "", "", 11433., 
  1.736174*^6, 153.283, 1.009, 12452., 1.099, 0.035, 28.3, "tests performed", 
  "", "", "", "", "", "", "", "", "", 78.7, 1.1326616*^7, 110.408, 43.1, 
  14.738, 9.719, "", "", 190.968, 8.27, 17.1, 53.3, 85.198, 5.2, 78.8, 
  0.783}, {"CUB", "North America", "Cuba", "2021-01-21", 19530., 408., 
  425.857, 184., 4., 3.429, 1724.257, 36.021, 37.598, 16.245, 0.353, 0.303, 
  1.2, "", "", "", "", "", "", "", "", 13449., 1.749623*^6, 154.47, 1.187, 
  12295., 1.085, 0.035, 28.9, "tests performed", "", "", "", "", "", "", "", 
  "", "", 78.7, 1.1326616*^7, 110.408, 43.1, 14.738, 9.719, "", "", 190.968, 
  8.27, 17.1, 53.3, 85.198, 5.2, 78.8, 0.783}, 
 {"CUB", "North America", "Cuba", "2021-01-22", 20060., 530., 423.429, 188., 
  4., 3.714, 1771.05, 46.792, 37.384, 16.598, 0.353, 0.328, 1.24, "", "", "", 
  "", "", "", "", "", 14371., 1.763994*^6, 155.739, 1.269, 12445., 1.099, 
  0.034, 29.4, "tests performed", "", "", "", "", "", "", "", "", "", 78.7, 
  1.1326616*^7, 110.408, 43.1, 14.738, 9.719, "", "", 190.968, 8.27, 17.1, 
  53.3, 85.198, 5.2, 78.8, 0.783}, {"CUB", "North America", "Cuba", 
  "2021-01-23", 20627., 567., 446.571, 191., 3., 3.571, 1821.109, 50.059, 
  39.427, 16.863, 0.265, 0.315, 1.28, "", "", "", "", "", "", "", "", 14237., 
  1.778231*^6, 156.996, 1.257, 12641., 1.116, 0.035, 28.3, "tests performed", 
  "", "", "", "", "", "", "", "", "", 78.7, 1.1326616*^7, 110.408, 43.1, 
  14.738, 9.719, "", "", 190.968, 8.27, 17.1, 53.3, 85.198, 5.2, 78.8, 
  0.783}, {"CUB", "North America", "Cuba", "2021-01-24", 21261., 634., 
  444.286, 194., 3., 3.429, 1877.083, 55.974, 39.225, 17.128, 0.265, 0.303, 
  1.3, "", "", "", "", "", "", "", "", 15152., 1.793383*^6, 158.334, 1.338, 
  13178., 1.163, 0.034, 29.7, "tests performed", "", "", "", "", "", "", "", 
  "", "", 78.7, 1.1326616*^7, 110.408, 43.1, 14.738, 9.719, "", "", 190.968, 
  8.27, 17.1, 53.3, 85.198, 5.2, 78.8, 0.783}, 
 {"CUB", "North America", "Cuba", "2021-01-25", 21828., 567., 483.571, 197., 
  3., 3.429, 1927.142, 50.059, 42.693, 17.393, 0.265, 0.303, 1.32, "", "", 
  "", "", "", "", "", "", 15544., 1.808927*^6, 159.706, 1.372, 13588., 1.2, 
  0.036, 28.1, "tests performed", "", "", "", "", "", "", "", "", "", 78.7, 
  1.1326616*^7, 110.408, 43.1, 14.738, 9.719, "", "", 190.968, 8.27, 17.1, 
  53.3, 85.198, 5.2, 78.8, 0.783}, {"CUB", "North America", "Cuba", 
  "2021-01-26", 22614., 786., 548.714, 200., 3., 3.571, 1996.536, 69.394, 
  48.445, 17.658, 0.265, 0.315, 1.34, "", "", "", "", "", "", "", "", 14527., 
  1.823454*^6, 160.988, 1.283, 14102., 1.245, 0.039, 25.7, "tests performed", 
  "", "", "", "", "", "", "", "", "", 78.7, 1.1326616*^7, 110.408, 43.1, 
  14.738, 9.719, "", "", 190.968, 8.27, 17.1, 53.3, 85.198, 5.2, 78.8, 
  0.783}, {"CUB", "North America", "Cuba", "2021-01-27", 23439., 825., 
  616.714, 204., 4., 3.429, 2069.374, 72.837, 54.448, 18.011, 0.353, 0.303, 
  1.34, "", "", "", "", "", "", "", "", 14593., 1.838047*^6, 162.277, 1.288, 
  14553., 1.285, 0.042, 23.6, "tests performed", "", "", "", "", "", "", "", 
  "", "", 78.7, 1.1326616*^7, 110.408, 43.1, 14.738, 9.719, "", "", 190.968, 
  8.27, 17.1, 53.3, 85.198, 5.2, 78.8, 0.783}, 
 {"CUB", "North America", "Cuba", "2021-01-28", 24105., 666., 653.571, 208., 
  4., 3.429, 2128.173, 58.8, 57.702, 18.364, 0.353, 0.303, 1.32, "", "", "", 
  "", "", "", "", "", 13903., 1.85195*^6, 163.504, 1.227, 14618., 1.291, 
  0.045, 22.4, "tests performed", "", "", "", "", "", "", "", "", "", 78.7, 
  1.1326616*^7, 110.408, 43.1, 14.738, 9.719, "", "", 190.968, 8.27, 17.1, 
  53.3, 85.198, 5.2, 78.8, 0.783}, {"CUB", "North America", "Cuba", 
  "2021-01-29", 24764., 659., 672., 210., 2., 3.143, 2186.355, 58.182, 
  59.329, 18.54, 0.177, 0.277, 1.32, "", "", "", "", "", "", "", "", 16529., 
  1.868479*^6, 164.964, 1.459, 14926., 1.318, 0.045, 22.2, "tests performed", 
  "", "", "", "", "", "", "", "", "", 78.7, 1.1326616*^7, 110.408, 43.1, 
  14.738, 9.719, "", "", 190.968, 8.27, 17.1, 53.3, 85.198, 5.2, 78.8, 
  0.783}, {"CUB", "North America", "Cuba", "2021-01-30", 25674., 910., 721., 
  213., 3., 3.143, 2266.696, 80.342, 63.655, 18.805, 0.265, 0.277, 1.32, "", 
  "", "", "", "", "", "", "", 18044., 1.886523*^6, 166.557, 1.593, 15470., 
  1.366, 0.047, 21.5, "tests performed", "", "", "", "", "", "", "", "", "", 
  78.7, 1.1326616*^7, 110.408, 43.1, 14.738, 9.719, "", "", 190.968, 8.27, 
  17.1, 53.3, 85.198, 5.2, 78.8, 0.783}, {"CUB", "North America", "Cuba", 
  "2021-01-31", 26686., 1012., 775., 214., 1., 2.857, 2356.043, 89.347, 
  68.423, 18.894, 0.088, 0.252, 1.31, "", "", "", "", "", "", "", "", 18403., 
  1.904926*^6, 168.181, 1.625, 15935., 1.407, 0.049, 20.6, "tests performed", 
  "", "", "", "", "", "", "", "", "", 78.7, 1.1326616*^7, 110.408, 43.1, 
  14.738, 9.719, "", "", 190.968, 8.27, 17.1, 53.3, 85.198, 5.2, 78.8, 
  0.783}, {"CUB", "North America", "Cuba", "2021-02-01", 27592., 906., 
  823.429, 216., 2., 2.714, 2436.032, 79.989, 72.699, 19.07, 0.177, 0.24, 
  1.29, "", "", "", "", "", "", "", "", 18004., 1.92293*^6, 169.771, 1.59, 
  16286., 1.438, 0.051, 19.8, "tests performed", "", "", "", "", "", "", "", 
  "", "", 78.7, 1.1326616*^7, 110.408, 43.1, 14.738, 9.719, "", "", 190.968, 
  8.27, 17.1, 53.3, 85.198, 5.2, 78.8, 0.783}, 
 {"CUB", "North America", "Cuba", "2021-02-02", 28636., 1044., 860.286, 218., 
  2., 2.571, 2528.204, 92.172, 75.953, 19.247, 0.177, 0.227, 1.25, "", "", 
  "", "", "", "", "", "", 17076., 1.940006*^6, 171.279, 1.508, 16650., 1.47, 
  0.052, 19.4, "tests performed", "", "", "", "", "", "", "", "", "", 78.7, 
  1.1326616*^7, 110.408, 43.1, 14.738, 9.719, "", "", 190.968, 8.27, 17.1, 
  53.3, 85.198, 5.2, 78.8, 0.783}, {"CUB", "North America", "Cuba", 
  "2021-02-03", 29529., 893., 870., 220., 2., 2.286, 2607.045, 78.841, 76.81, 
  19.423, 0.177, 0.202, 1.2, "", "", "", "", "", "", "", "", 18095., 
  1.958101*^6, 172.876, 1.598, 17151., 1.514, 0.051, 19.7, "tests performed", 
  "", "", "", "", "", "", "", "", "", 78.7, 1.1326616*^7, 110.408, 43.1, 
  14.738, 9.719, "", "", 190.968, 8.27, 17.1, 53.3, 85.198, 5.2, 78.8, 
  0.783}, {"CUB", "North America", "Cuba", "2021-02-04", 30345., 816., 
  891.429, 225., 5., 2.429, 2679.088, 72.043, 78.702, 19.865, 0.441, 0.214, 
  1.16, "", "", "", "", "", "", "", "", 18017., 1.976118*^6, 174.467, 1.591, 
  17738., 1.566, 0.05, 19.9, "tests performed", "", "", "", "", "", "", "", 
  "", "", 78.7, 1.1326616*^7, 110.408, 43.1, 14.738, 9.719, "", "", 190.968, 
  8.27, 17.1, 53.3, 85.198, 5.2, 78.8, 0.783}, 
 {"CUB", "North America", "Cuba", "2021-02-05", 31190., 845., 918., 229., 4., 
  2.714, 2753.691, 74.603, 81.048, 20.218, 0.353, 0.24, 1.12, "", "", "", "", 
  "", "", "", "", 17500., 1.993618*^6, 176.012, 1.545, 17877., 1.578, 0.051, 
  19.5, "tests performed", "", "", "", "", "", "", "", "", "", 79.63, 
  1.1326616*^7, 110.408, 43.1, 14.738, 9.719, "", "", 190.968, 8.27, 17.1, 
  53.3, 85.198, 5.2, 78.8, 0.783}, {"CUB", "North America", "Cuba", 
  "2021-02-06", 32011., 821., 905.286, 233., 4., 2.857, 2826.175, 72.484, 
  79.926, 20.571, 0.353, 0.252, 1.08, "", "", "", "", "", "", "", "", 17787., 
  2.011405*^6, 177.582, 1.57, 17840., 1.575, 0.051, 19.7, "tests performed", 
  "", "", "", "", "", "", "", "", "", 79.63, 1.1326616*^7, 110.408, 43.1, 
  14.738, 9.719, "", "", 190.968, 8.27, 17.1, 53.3, 85.198, 5.2, 78.8, 
  0.783}, {"CUB", "North America", "Cuba", "2021-02-07", 32831., 820., 
  877.857, 238., 5., 3.429, 2898.571, 72.396, 77.504, 21.012, 0.441, 0.303, 
  1.06, "", "", "", "", "", "", "", "", 18981., 2.030386*^6, 179.258, 1.676, 
  17923., 1.582, 0.049, 20.4, "tests performed", "", "", "", "", "", "", "", 
  "", "", 79.63, 1.1326616*^7, 110.408, 43.1, 14.738, 9.719, "", "", 190.968, 
  8.27, 17.1, 53.3, 85.198, 5.2, 78.8, 0.783}, 
 {"CUB", "North America", "Cuba", "2021-02-08", 33484., 653., 841.714, 240., 
  2., 3.429, 2956.223, 57.652, 74.313, 21.189, 0.177, 0.303, 1.03, "", "", 
  "", "", "", "", "", "", 19322., 2.049708*^6, 180.964, 1.706, 18111., 1.599, 
  0.046, 21.5, "tests performed", "", "", "", "", "", "", "", "", "", 79.63, 
  1.1326616*^7, 110.408, 43.1, 14.738, 9.719, "", "", 190.968, 8.27, 17.1, 
  53.3, 85.198, 5.2, 78.8, 0.783}, {"CUB", "North America", "Cuba", 
  "2021-02-09", 34064., 580., 775.429, 244., 4., 3.714, 3007.43, 51.207, 
  68.461, 21.542, 0.353, 0.328, 1.02, "", "", "", "", "", "", "", "", 19710., 
  2.069418*^6, 182.704, 1.74, 18487., 1.632, 0.042, 23.8, "tests performed", 
  "", "", "", "", "", "", "", "", "", 79.63, 1.1326616*^7, 110.408, 43.1, 
  14.738, 9.719, "", "", 190.968, 8.27, 17.1, 53.3, 85.198, 5.2, 78.8, 
  0.783}, {"CUB", "North America", "Cuba", "2021-02-10", 34922., 858., 
  770.429, 249., 5., 4.143, 3083.18, 75.751, 68.019, 21.984, 0.441, 0.366, 
  1.04, "", "", "", "", "", "", "", "", 18614., 2.088032*^6, 184.347, 1.643, 
  18562., 1.639, 0.042, 24.1, "tests performed", "", "", "", "", "", "", "", 
  "", "", 79.63, 1.1326616*^7, 110.408, 43.1, 14.738, 9.719, "", "", 190.968, 
  8.27, 17.1, 53.3, 85.198, 5.2, 78.8, 0.783}, 
 {"CUB", "North America", "Cuba", "2021-02-11", 35772., 850., 775.286, 253., 
  4., 4., 3158.225, 75.044, 68.448, 22.337, 0.353, 0.353, 1.05, "", "", "", 
  "", "", "", "", "", 18561., 2.106593*^6, 185.986, 1.639, 18639., 1.646, 
  0.042, 24., "tests performed", "", "", "", "", "", "", "", "", "", 79.63, 
  1.1326616*^7, 110.408, 43.1, 14.738, 9.719, "", "", 190.968, 8.27, 17.1, 
  53.3, 85.198, 5.2, 78.8, 0.783}, {"CUB", "North America", "Cuba", 
  "2021-02-12", 36595., 823., 772.143, 257., 4., 4., 3230.886, 72.661, 
  68.171, 22.69, 0.353, 0.353, 1.05, "", "", "", "", "", "", "", "", 18181., 
  2.124774*^6, 187.591, 1.605, 18737., 1.654, 0.041, 24.3, "tests performed", 
  "", "", "", "", "", "", "", "", "", 79.63, 1.1326616*^7, 110.408, 43.1, 
  14.738, 9.719, "", "", 190.968, 8.27, 17.1, 53.3, 85.198, 5.2, 78.8, 
  0.783}, {"CUB", "North America", "Cuba", "2021-02-13", 37483., 888., 
  781.714, 261., 4., 4., 3309.285, 78.399, 69.016, 23.043, 0.353, 0.353, 
  1.05, "", "", "", "", "", "", "", "", 18362., 2.143136*^6, 189.212, 1.621, 
  18819., 1.661, 0.042, 24.1, "tests performed", "", "", "", "", "", "", "", 
  "", "", 79.63, 1.1326616*^7, 110.408, 43.1, 14.738, 9.719, "", "", 190.968, 
  8.27, 17.1, 53.3, 85.198, 5.2, 78.8, 0.783}, 
 {"CUB", "North America", "Cuba", "2021-02-14", 38289., 806., 779.714, 266., 
  5., 4., 3380.445, 71.16, 68.839, 23.485, 0.441, 0.353, 1.04, "", "", "", 
  "", "", "", "", "", 17807., 2.160943*^6, 190.785, 1.572, 18651., 1.647, 
  0.042, 23.9, "tests performed", "", "", "", "", "", "", "", "", "", 79.63, 
  1.1326616*^7, 110.408, 43.1, 14.738, 9.719, "", "", 190.968, 8.27, 17.1, 
  53.3, 85.198, 5.2, 78.8, 0.783}, {"CUB", "North America", "Cuba", 
  "2021-02-15", 39004., 715., 788.571, 269., 3., 4.143, 3443.57, 63.126, 
  69.621, 23.749, 0.265, 0.366, 1.04, "", "", "", "", "", "", "", "", 16274., 
  2.177217*^6, 192.221, 1.437, 18216., 1.608, 0.043, 23.1, "tests performed", 
  "", "", "", "", "", "", "", "", "", 79.63, 1.1326616*^7, 110.408, 43.1, 
  14.738, 9.719, "", "", 190.968, 8.27, 17.1, 53.3, 85.198, 5.2, 78.8, 
  0.783}, {"CUB", "North America", "Cuba", "2021-02-16", 39941., 937., 
  839.571, 274., 5., 4.286, 3526.296, 82.726, 74.124, 24.191, 0.441, 0.378, 
  1.05, "", "", "", "", "", "", "", "", 16134., 2.193351*^6, 193.646, 1.424, 
  17705., 1.563, 0.047, 21.1, "tests performed", "", "", "", "", "", "", "", 
  "", "", 79.63, 1.1326616*^7, 110.408, 43.1, 14.738, 9.719, "", "", 190.968, 
  8.27, 17.1, 53.3, 85.198, 5.2, 78.8, 0.783}, 
 {"CUB", "North America", "Cuba", "2021-02-17", 40765., 824., 834.714, 277., 
  3., 4., 3599.045, 72.749, 73.695, 24.456, 0.265, 0.353, 1.05, "", "", "", 
  "", "", "", "", "", 17051., 2.210402*^6, 195.151, 1.505, 17481., 1.543, 
  0.048, 20.9, "tests performed", "", "", "", "", "", "", "", "", "", 79.63, 
  1.1326616*^7, 110.408, 43.1, 14.738, 9.719, "", "", 190.968, 8.27, 17.1, 
  53.3, 85.198, 5.2, 78.8, 0.783}, {"CUB", "North America", "Cuba", 
  "2021-02-18", 41688., 923., 845.143, 282., 5., 4.143, 3680.534, 81.489, 
  74.616, 24.897, 0.441, 0.366, 1.06, "", "", "", "", "", "", "", "", 17949., 
  2.228351*^6, 196.736, 1.585, 17394., 1.536, 0.049, 20.6, "tests performed", 
  "", "", "", "", "", "", "", "", "", 79.63, 1.1326616*^7, 110.408, 43.1, 
  14.738, 9.719, "", "", 190.968, 8.27, 17.1, 53.3, 85.198, 5.2, 78.8, 
  0.783}, {"CUB", "North America", "Cuba", "2021-02-19", 42547., 859., 
  850.286, 287., 5., 4.286, 3756.373, 75.839, 75.07, 25.339, 0.441, 0.378, 
  1.05, "", "", "", "", "", "", "", "", 17145., 2.245496*^6, 198.25, 1.514, 
  17246., 1.523, 0.049, 20.3, "tests performed", "", "", "", "", "", "", "", 
  "", "", 79.63, 1.1326616*^7, 110.408, 43.1, 14.738, 9.719, "", "", 190.968, 
  8.27, 17.1, 53.3, 85.198, 5.2, 78.8, 0.783}, 
 {"CUB", "North America", "Cuba", "2021-02-20", 43484., 937., 857.286, 291., 
  4., 4.286, 3839.099, 82.726, 75.688, 25.692, 0.353, 0.378, 1.05, "", "", 
  "", "", "", "", "", "", 17786., 2.263282*^6, 199.82, 1.57, 17164., 1.515, 
  0.05, 20., "tests performed", "", "", "", "", "", "", "", "", "", 79.63, 
  1.1326616*^7, 110.408, 43.1, 14.738, 9.719, "", "", 190.968, 8.27, 17.1, 
  53.3, 85.198, 5.2, 78.8, 0.783}, {"CUB", "North America", "Cuba", 
  "2021-02-21", 44523., 1039., 890.571, 296., 5., 4.286, 3930.83, 91.731, 
  78.626, 26.133, 0.441, 0.378, 1.04, "", "", "", "", "", "", "", "", 18430., 
  2.281712*^6, 201.447, 1.627, 17253., 1.523, 0.052, 19.4, "tests performed", 
  "", "", "", "", "", "", "", "", "", 79.63, 1.1326616*^7, 110.408, 43.1, 
  14.738, 9.719, "", "", 190.968, 8.27, 17.1, 53.3, 85.198, 5.2, 78.8, 
  0.783}, {"CUB", "North America", "Cuba", "2021-02-22", 45361., 838., 
  908.143, 300., 4., 4.429, 4004.815, 73.985, 80.178, 26.486, 0.353, 0.391, 
  1.01, "", "", "", "", "", "", "", "", 18718., 2.30043*^6, 203.099, 1.653, 
  17602., 1.554, 0.052, 19.4, "tests performed", "", "", "", "", "", "", "", 
  "", "", 79.63, 1.1326616*^7, 110.408, 43.1, 14.738, 9.719, "", "", 190.968, 
  8.27, 17.1, 53.3, 85.198, 5.2, 78.8, 0.783}, 
 {"CUB", "North America", "Cuba", "2021-02-23", 46197., 836., 893.714, 304., 
  4., 4.286, 4078.623, 73.808, 78.904, 26.839, 0.353, 0.378, 0.99, "", "", 
  "", "", "", "", "", "", 18792., 2.319222*^6, 204.759, 1.659, 17982., 1.588, 
  0.05, 20.1, "tests performed", "", "", "", "", "", "", "", "", "", 79.63, 
  1.1326616*^7, 110.408, 43.1, 14.738, 9.719, "", "", 190.968, 8.27, 17.1, 
  53.3, 85.198, 5.2, 78.8, 0.783}, {"CUB", "North America", "Cuba", 
  "2021-02-24", 46896., 699., 875.857, 308., 4., 4.429, 4140.336, 61.713, 
  77.327, 27.193, 0.353, 0.391, 0.97, "", "", "", "", "", "", "", "", 18337., 
  2.337559*^6, 206.378, 1.619, 18165., 1.604, 0.048, 20.7, "tests performed", 
  "", "", "", "", "", "", "", "", "", 79.63, 1.1326616*^7, 110.408, 43.1, 
  14.738, 9.719, "", "", 190.968, 8.27, 17.1, 53.3, 85.198, 5.2, 78.8, 
  0.783}, {"CUB", "North America", "Cuba", "2021-02-25", 47566., 670., 
  839.714, 312., 4., 4.286, 4199.489, 59.153, 74.136, 27.546, 0.353, 0.378, 
  0.97, "", "", "", "", "", "", "", "", 18568., 2.356127*^6, 208.017, 1.639, 
  18254., 1.612, 0.046, 21.7, "tests performed", "", "", "", "", "", "", "", 
  "", "", 79.63, 1.1326616*^7, 110.408, 43.1, 14.738, 9.719, "", "", 190.968, 
  8.27, 17.1, 53.3, 85.198, 5.2, 78.8, 0.783}, 
 {"CUB", "North America", "Cuba", "2021-02-26", 48441., 875., 842., 314., 2., 
  3.857, 4276.741, 77.252, 74.338, 27.722, 0.177, 0.341, 0.97, "", "", "", 
  "", "", "", "", "", 17892., 2.374019*^6, 209.596, 1.58, 18360., 1.621, 
  0.046, 21.8, "tests performed", "", "", "", "", "", "", "", "", "", 79.63, 
  1.1326616*^7, 110.408, 43.1, 14.738, 9.719, "", "", 190.968, 8.27, 17.1, 
  53.3, 85.198, 5.2, 78.8, 0.783}, {"CUB", "North America", "Cuba", 
  "2021-02-27", 49161., 720., 811., 318., 4., 3.857, 4340.308, 63.567, 
  71.601, 28.075, 0.353, 0.341, 0.97, "", "", "", "", "", "", "", "", 18113., 
  2.392132*^6, 211.196, 1.599, 18407., 1.625, 0.044, 22.7, "tests performed", 
  "", "", "", "", "", "", "", "", "", 79.63, 1.1326616*^7, 110.408, 43.1, 
  14.738, 9.719, "", "", 190.968, 8.27, 17.1, 53.3, 85.198, 5.2, 78.8, 
  0.783}, {"CUB", "North America", "Cuba", "2021-02-28", 49779., 618., 
  750.857, 322., 4., 3.714, 4394.87, 54.562, 66.291, 28.429, 0.353, 0.328, 
  0.97, "", "", "", "", "", "", "", "", 19155., 2.411287*^6, 212.887, 1.691, 
  18511., 1.634, 0.041, 24.7, "tests performed", "", "", "", "", "", "", "", 
  "", "", 79.63, 1.1326616*^7, 110.408, 43.1, 14.738, 9.719, "", "", 190.968, 
  8.27, 17.1, 53.3, 85.198, 5.2, 78.8, 0.783}, 
 {"CUB", "North America", "Cuba", "2021-03-01", 50590., 811., 747., 324., 2., 
  3.429, 4466.471, 71.601, 65.951, 28.605, 0.177, 0.303, 1., "", "", "", "", 
  "", "", "", "", 17577., 2.428864*^6, 214.439, 1.552, 18348., 1.62, 0.041, 
  24.6, "tests performed", "", "", "", "", "", "", "", "", "", 79.63, 
  1.1326616*^7, 110.408, 43.1, 14.738, 9.719, "", "", 190.968, 8.27, 17.1, 
  53.3, 85.198, 5.2, 78.8, 0.783}, {"CUB", "North America", "Cuba", 
  "2021-03-02", 51587., 997., 770., 328., 4., 3.429, 4554.494, 88.023, 
  67.981, 28.958, 0.353, 0.303, 1.02, "", "", "", "", "", "", "", "", 17580., 
  2.446444*^6, 215.991, 1.552, 18175., 1.605, 0.042, 23.6, "tests performed", 
  "", "", "", "", "", "", "", "", "", 79.63, 1.1326616*^7, 110.408, 43.1, 
  14.738, 9.719, "", "", 190.968, 8.27, 17.1, 53.3, 85.198, 5.2, 78.8, 
  0.783}, {"CUB", "North America", "Cuba", "2021-03-03", 52501., 914., 
  800.714, 333., 5., 3.571, 4635.188, 80.695, 70.693, 29.4, 0.441, 0.315, 
  1.02, "", "", "", "", "", "", "", "", 18077., 2.464521*^6, 217.587, 1.596, 
  18137., 1.601, 0.044, 22.7, "tests performed", "", "", "", "", "", "", "", 
  "", "", 79.63, 1.1326616*^7, 110.408, 43.1, 14.738, 9.719, "", "", 190.968, 
  8.27, 17.1, 53.3, 85.198, 5.2, 78.8, 0.783}, 
 {"CUB", "North America", "Cuba", "2021-03-04", 53308., 807., 820.286, 336., 
  3., 3.429, 4706.437, 71.248, 72.421, 29.665, 0.265, 0.303, 1.01, "", "", 
  "", "", "", "", "", "", 18036., 2.482557*^6, 219.179, 1.592, 18061., 1.595, 
  0.045, 22., "tests performed", "", "", "", "", "", "", "", "", "", 79.63, 
  1.1326616*^7, 110.408, 43.1, 14.738, 9.719, "", "", 190.968, 8.27, 17.1, 
  53.3, 85.198, 5.2, 78.8, 0.783}, {"CUB", "North America", "Cuba", 
  "2021-03-05", 54085., 777., 806.286, 341., 5., 3.857, 4775.036, 68.599, 
  71.185, 30.106, 0.441, 0.341, 1., "", "", "", "", "", "", "", "", 18317., 
  2.500874*^6, 220.796, 1.617, 18122., 1.6, 0.044, 22.5, "tests performed", 
  "", "", "", "", "", "", "", "", "", 79.63, 1.1326616*^7, 110.408, 43.1, 
  14.738, 9.719, "", "", 190.968, 8.27, 17.1, 53.3, 85.198, 5.2, 78.8, 
  0.783}, {"CUB", "North America", "Cuba", "2021-03-06", 54835., 750., 
  810.571, 344., 3., 3.714, 4841.252, 66.216, 71.563, 30.371, 0.265, 0.328, 
  1., "", "", "", "", "", "", "", "", 18570., 2.519444*^6, 222.436, 1.64, 
  18187., 1.606, 0.045, 22.4, "tests performed", "", "", "", "", "", "", "", 
  "", "", 79.63, 1.1326616*^7, 110.408, 43.1, 14.738, 9.719, "", "", 190.968, 
  8.27, 17.1, 53.3, 85.198, 5.2, 78.8, 0.783}, 
 {"CUB", "North America", "Cuba", "2021-03-07", 55693., 858., 844.857, 348., 
  4., 3.714, 4917.003, 75.751, 74.59, 30.724, 0.353, 0.328, 1.01, "", "", "", 
  "", "", "", "", "", 20578., 2.540022*^6, 224.253, 1.817, 18391., 1.624, 
  0.046, 21.8, "tests performed", "", "", "", "", "", "", "", "", "", 79.63, 
  1.1326616*^7, 110.408, 43.1, 14.738, 9.719, "", "", 190.968, 8.27, 17.1, 
  53.3, 85.198, 5.2, 78.8, 0.783}, {"CUB", "North America", "Cuba", 
  "2021-03-08", 56566., 873., 853.714, 350., 2., 3.714, 4994.078, 77.075, 
  75.372, 30.901, 0.177, 0.328, 1.01, "", "", "", "", "", "", "", "", 18274., 
  2.558296*^6, 225.866, 1.613, 18490., 1.632, 0.046, 21.7, "tests performed", 
  "", "", "", "", "", "", "", "", "", 79.63, 1.1326616*^7, 110.408, 43.1, 
  14.738, 9.719, "", "", 190.968, 8.27, 17.1, 53.3, 85.198, 5.2, 78.8, 
  0.783}, {"CUB", "North America", "Cuba", "2021-03-09", 57607., 1041., 860., 
  352., 2., 3.429, 5085.985, 91.907, 75.927, 31.077, 0.177, 0.303, 1.01, "", 
  "", "", "", "", "", "", "", 18678., 2.576974*^6, 227.515, 1.649, 18647., 
  1.646, 0.046, 21.7, "tests performed", "", "", "", "", "", "", "", "", "", 
  79.63, 1.1326616*^7, 110.408, 43.1, 14.738, 9.719, "", "", 190.968, 8.27, 
  17.1, 53.3, 85.198, 5.2, 78.8, 0.783}, {"CUB", "North America", "Cuba", 
  "2021-03-10", 58379., 772., 839.714, 357., 5., 3.429, 5154.143, 68.158, 
  74.136, 31.519, 0.441, 0.303, 0.99, "", "", "", "", "", "", "", "", 17541., 
  2.594515*^6, 229.064, 1.549, 18571., 1.64, 0.045, 22.1, "tests performed", 
  "", "", "", "", "", "", "", "", "", 79.63, 1.1326616*^7, 110.408, 43.1, 
  14.738, 9.719, "", "", 190.968, 8.27, 17.1, 53.3, 85.198, 5.2, 78.8, 
  0.783}, {"CUB", "North America", "Cuba", "2021-03-11", 59157., 778., 
  835.571, 361., 4., 3.571, 5222.831, 68.688, 73.771, 31.872, 0.353, 0.315, 
  0.98, "", "", "", "", "", "", "", "", 17759., 2.612274*^6, 230.631, 1.568, 
  18531., 1.636, 0.045, 22.2, "tests performed", "", "", "", "", "", "", "", 
  "", "", 79.63, 1.1326616*^7, 110.408, 43.1, 14.738, 9.719, "", "", 190.968, 
  8.27, 17.1, 53.3, 85.198, 5.2, 78.8, 0.783}, 
 {"CUB", "North America", "Cuba", "2021-03-12", 59919., 762., 833.429, 365., 
  4., 3.429, 5290.106, 67.275, 73.581, 32.225, 0.353, 0.303, 0.97, "", "", 
  "", "", "", "", "", "", 18362., 2.630636*^6, 232.253, 1.621, 18537., 1.637, 
  0.045, 22.2, "tests performed", "", "", "", "", "", "", "", "", "", 79.63, 
  1.1326616*^7, 110.408, 43.1, 14.738, 9.719, "", "", 190.968, 8.27, 17.1, 
  53.3, 85.198, 5.2, 78.8, 0.783}, {"CUB", "North America", "Cuba", 
  "2021-03-13", 60558., 639., 817.571, 366., 1., 3.143, 5346.522, 56.416, 
  72.181, 32.313, 0.088, 0.277, 0.96, "", "", "", "", "", "", "", "", 19310., 
  2.649946*^6, 233.957, 1.705, 18643., 1.646, 0.044, 22.8, "tests performed", 
  "", "", "", "", "", "", "", "", "", 79.63, 1.1326616*^7, 110.408, 43.1, 
  14.738, 9.719, "", "", 190.968, 8.27, 17.1, 53.3, 85.198, 5.2, 78.8, 
  0.783}, {"CUB", "North America", "Cuba", "2021-03-14", 61472., 914., 
  825.571, 370., 4., 3.143, 5427.217, 80.695, 72.888, 32.666, 0.353, 0.277, 
  0.97, "", "", "", "", "", "", "", "", 20878., 2.670824*^6, 235.801, 1.843, 
  18686., 1.65, 0.044, 22.6, "tests performed", "", "", "", "", "", "", "", 
  "", "", 79.63, 1.1326616*^7, 110.408, 43.1, 14.738, 9.719, "", "", 190.968, 
  8.27, 17.1, 53.3, 85.198, 5.2, 78.8, 0.783}, 
 {"CUB", "North America", "Cuba", "2021-03-15", 62206., 734., 805.714, 373., 
  3., 3.286, 5492.02, 64.803, 71.135, 32.931, 0.265, 0.29, 0.97, "", "", "", 
  "", "", "", "", "", 19812., 2.690636*^6, 237.55, 1.749, 18906., 1.669, 
  0.043, 23.5, "tests performed", "", "", "", "", "", "", "", "", "", 79.63, 
  1.1326616*^7, 110.408, 43.1, 14.738, 9.719, "", "", 190.968, 8.27, 17.1, 
  53.3, 85.198, 5.2, 78.8, 0.783}, {"CUB", "North America", "Cuba", 
  "2021-03-16", 62998., 792., 770.143, 376., 3., 3.429, 5561.944, 69.924, 
  67.994, 33.196, 0.265, 0.303, 0.97, "", "", "", "", "", "", "", "", 20132., 
  2.710768*^6, 239.327, 1.777, 19113., 1.687, 0.04, 24.8, "tests performed", 
  "", "", "", "", "", "", "", "", "", 79.63, 1.1326616*^7, 110.408, 43.1, 
  14.738, 9.719, "", "", 190.968, 8.27, 17.1, 53.3, 85.198, 5.2, 78.8, 
  0.783}, {"CUB", "North America", "Cuba", "2021-03-17", 63725., 727., 
  763.714, 380., 4., 3.286, 5626.129, 64.185, 67.427, 33.549, 0.353, 0.29, 
  0.97, "", "", "", "", "", "", "", "", 19537., 2.730305*^6, 241.052, 1.725, 
  19399., 1.713, 0.039, 25.4, "tests performed", "", "", "", "", "", "", "", 
  "", "", 79.63, 1.1326616*^7, 110.408, 43.1, 14.738, 9.719, "", "", 190.968, 
  8.27, 17.1, 53.3, 85.198, 5.2, 78.8, 0.783}, 
 {"CUB", "North America", "Cuba", "2021-03-18", 64414., 689., 751., 384., 4., 
  3.286, 5686.959, 60.83, 66.304, 33.902, 0.353, 0.29, 0.97, "", "", "", "", 
  "", "", "", "", 19381., 2.749686*^6, 242.763, 1.711, 19630., 1.733, 0.038, 
  26.1, "tests performed", "", "", "", "", "", "", "", "", "", 79.63, 
  1.1326616*^7, 110.408, 43.1, 14.738, 9.719, "", "", 190.968, 8.27, 17.1, 
  53.3, 85.198, 5.2, 78.8, 0.783}, {"CUB", "North America", "Cuba", 
  "2021-03-19", 65149., 735., 747.143, 387., 3., 3.143, 5751.85, 64.891, 
  65.963, 34.167, 0.265, 0.277, 0.98, "", "", "", "", "", "", "", "", 19788., 
  2.769474*^6, 244.51, 1.747, 19834., 1.751, 0.038, 26.5, "tests performed", 
  "", "", "", "", "", "", "", "", "", 79.63, 1.1326616*^7, 110.408, 43.1, 
  14.738, 9.719, "", "", 190.968, 8.27, 17.1, 53.3, 85.198, 5.2, 78.8, 
  0.783}, {"CUB", "North America", "Cuba", "2021-03-20", 65962., 813., 772., 
  392., 5., 3.714, 5823.628, 71.778, 68.158, 34.609, 0.441, 0.328, 0.99, "", 
  "", "", "", "", "", "", "", 18690., 2.788164*^6, 246.16, 1.65, 19745., 
  1.743, 0.039, 25.6, "tests performed", "", "", "", "", "", "", "", "", "", 
  79.63, 1.1326616*^7, 110.408, 43.1, 14.738, 9.719, "", "", 190.968, 8.27, 
  17.1, 53.3, 85.198, 5.2, 78.8, 0.783}, {"CUB", "North America", "Cuba", 
  "2021-03-21", 66758., 796., 755.143, 394., 2., 3.429, 5893.905, 70.277, 
  66.67, 34.785, 0.177, 0.303, 1., "", "", "", "", "", "", "", "", 18966., 
  2.80713*^6, 247.835, 1.674, 19472., 1.719, 0.039, 25.8, "tests performed", 
  "", "", "", "", "", "", "", "", "", 79.63, 1.1326616*^7, 110.408, 43.1, 
  14.738, 9.719, "", "", 190.968, 8.27, 17.1, 53.3, 85.198, 5.2, 78.8, 
  0.783}, {"CUB", "North America", "Cuba", "2021-03-22", 67476., 718., 
  752.857, 397., 3., 3.429, 5957.296, 63.391, 66.468, 35.05, 0.265, 0.303, 
  1.01, "", "", "", "", "", "", "", "", 18162., 2.825292*^6, 249.438, 1.603, 
  19237., 1.698, 0.039, 25.6, "tests performed", "", "", "", "", "", "", "", 
  "", "", 79.63, 1.1326616*^7, 110.408, 43.1, 14.738, 9.719, "", "", 190.968, 
  8.27, 17.1, 53.3, 85.198, 5.2, 78.8, 0.783}, 
 {"CUB", "North America", "Cuba", "2021-03-23", 68250., 774., 750.286, 401., 
  4., 3.571, 6025.63, 68.335, 66.241, 35.403, 0.353, 0.315, 1.02, "", "", "", 
  "", "", "", "", "", 18177., 2.843469*^6, 251.043, 1.605, 18957., 1.674, 
  0.04, 25.3, "tests performed", "", "", "", "", "", "", "", "", "", 79.63, 
  1.1326616*^7, 110.408, 43.1, 14.738, 9.719, "", "", 190.968, 8.27, 17.1, 
  53.3, 85.198, 5.2, 78.8, 0.783}, {"CUB", "North America", "Cuba", 
  "2021-03-24", 68986., 736., 751.571, 405., 4., 3.571, 6090.61, 64.98, 
  66.354, 35.756, 0.353, 0.315, 1.03, "", "", "", "", "", "", "", "", 19812., 
  2.863281*^6, 252.792, 1.749, 18997., 1.677, 0.04, 25.3, "tests performed", 
  "", "", "", "", "", "", "", "", "", 79.63, 1.1326616*^7, 110.408, 43.1, 
  14.738, 9.719, "", "", 190.968, 8.27, 17.1, 53.3, 85.198, 5.2, 78.8, 
  0.783}, {"CUB", "North America", "Cuba", "2021-03-25", 69802., 816., 
  769.714, 408., 3., 3.429, 6162.653, 72.043, 67.956, 36.021, 0.265, 0.303, 
  1.05, "", "", "", "", "", "", "", "", 19842., 2.883123*^6, 254.544, 1.752, 
  19062., 1.683, 0.04, 24.8, "tests performed", "", "", "", "", "", "", "", 
  "", "", 79.63, 1.1326616*^7, 110.408, 43.1, 14.738, 9.719, "", "", 190.968, 
  8.27, 17.1, 53.3, 85.198, 5.2, 78.8, 0.783}, 
 {"CUB", "North America", "Cuba", "2021-03-26", 70634., 832., 783.571, 413., 
  5., 3.714, 6236.108, 73.455, 69.18, 36.463, 0.441, 0.328, 1.07, "", "", "", 
  "", "", "", "", "", 20935., 2.904058*^6, 256.392, 1.848, 19226., 1.697, 
  0.041, 24.5, "tests performed", "", "", "", "", "", "", "", "", "", 79.63, 
  1.1326616*^7, 110.408, 43.1, 14.738, 9.719, "", "", 190.968, 8.27, 17.1, 
  53.3, 85.198, 5.2, 78.8, 0.783}, {"CUB", "North America", "Cuba", 
  "2021-03-27", 71584., 950., 803.143, 414., 1., 3.143, 6319.981, 83.873, 
  70.908, 36.551, 0.088, 0.277, 1.08, "", "", "", "", "", "", "", "", 20013., 
  2.924071*^6, 258.159, 1.767, 19415., 1.714, 0.041, 24.2, "tests performed", 
  "", "", "", "", "", "", "", "", "", 79.63, 1.1326616*^7, 110.408, 43.1, 
  14.738, 9.719, "", "", 190.968, 8.27, 17.1, 53.3, 85.198, 5.2, 78.8, 
  0.783}, {"CUB", "North America", "Cuba", "2021-03-28", 72503., 919., 
  820.714, 415., 1., 3., 6401.118, 81.136, 72.459, 36.639, 0.088, 0.265, 
  1.09, "", "", "", "", "", "", "", "", 19360., 2.943431*^6, 259.869, 1.709, 
  19472., 1.719, 0.042, 23.7, "tests performed", "", "", "", "", "", "", "", 
  "", "", 79.63, 1.1326616*^7, 110.408, 43.1, 14.738, 9.719, "", "", 190.968, 
  8.27, 17.1, 53.3, 85.198, 5.2, 78.8, 0.783}, 
 {"CUB", "North America", "Cuba", "2021-03-29", 73204., 701., 818.286, 417., 
  2., 2.857, 6463.007, 61.89, 72.245, 36.816, 0.177, 0.252, 1.1, "", "", "", 
  "", "", "", "", "", 20421., 2.963852*^6, 261.671, 1.803, 19794., 1.748, 
  0.041, 24.2, "tests performed", "", "", "", "", "", "", "", "", "", 79.63, 
  1.1326616*^7, 110.408, 43.1, 14.738, 9.719, "", "", 190.968, 8.27, 17.1, 
  53.3, 85.198, 5.2, 78.8, 0.783}, {"CUB", "North America", "Cuba", 
  "2021-03-30", 74212., 1008., 851.714, 421., 4., 2.857, 6552.001, 88.994, 
  75.196, 37.169, 0.353, 0.252, 1.12, "", "", "", "", "", "", "", "", 20412., 
  2.984264*^6, 263.474, 1.802, 20114., 1.776, 0.042, 23.6, "tests performed", 
  "", "", "", "", "", "", "", "", "", 79.63, 1.1326616*^7, 110.408, 43.1, 
  14.738, 9.719, "", "", 190.968, 8.27, 17.1, 53.3, 85.198, 5.2, 78.8, 
  0.783}, {"CUB", "North America", "Cuba", "2021-03-31", 75263., 1051., 
  896.714, 424., 3., 2.714, 6644.791, 92.79, 79.169, 37.434, 0.265, 0.24, 
  1.13, "", "", "", "", "", "", "", "", 20914., 3.005178*^6, 265.32, 1.846, 
  20271., 1.79, 0.044, 22.6, "tests performed", "", "", "", "", "", "", "", 
  "", "", 79.63, 1.1326616*^7, 110.408, 43.1, 14.738, 9.719, "", "", 190.968, 
  8.27, 17.1, 53.3, 85.198, 5.2, 78.8, 0.783}, 
 {"CUB", "North America", "Cuba", "2021-04-01", 76276., 1013., 924.857, 425., 
  1., 2.429, 6734.227, 89.435, 81.653, 37.522, 0.088, 0.214, 1.13, "", "", 
  "", "", "", "", "", "", 20749., 3.025927*^6, 267.152, 1.832, 20401., 1.801, 
  0.045, 22.1, "tests performed", "", "", "", "", "", "", "", "", "", 79.63, 
  1.1326616*^7, 110.408, 43.1, 14.738, 9.719, "", "", 190.968, 8.27, 17.1, 
  53.3, 85.198, 5.2, 78.8, 0.783}, {"CUB", "North America", "Cuba", 
  "2021-04-02", 77353., 1077., 959.857, 429., 4., 2.286, 6829.312, 95.086, 
  84.744, 37.875, 0.353, 0.202, 1.13, "", "", "", "", "", "", "", "", 20974., 
  3.046901*^6, 269.004, 1.852, 20406., 1.802, 0.047, 21.3, "tests performed", 
  "", "", "", "", "", "", "", "", "", 79.63, 1.1326616*^7, 110.408, 43.1, 
  14.738, 9.719, "", "", 190.968, 8.27, 17.1, 53.3, 85.198, 5.2, 78.8, 
  0.783}, {"CUB", "North America", "Cuba", "2021-04-03", 78382., 1029., 
  971.143, 431., 2., 2.429, 6920.16, 90.848, 85.74, 38.052, 0.177, 0.214, 
  1.12, "", "", "", "", "", "", "", "", 21488., 3.068389*^6, 270.901, 1.897, 
  20617., 1.82, 0.047, 21.2, "tests performed", "", "", "", "", "", "", "", 
  "", "", 79.63, 1.1326616*^7, 110.408, 43.1, 14.738, 9.719, "", "", 190.968, 
  8.27, 17.1, 53.3, 85.198, 5.2, 78.8, 0.783}, 
 {"CUB", "North America", "Cuba", "2021-04-04", 79544., 1162., 1005.857, 
  436., 5., 3., 7022.751, 102.59, 88.805, 38.493, 0.441, 0.265, 1.11, "", "", 
  "", "", "", "", "", "", 21200., 3.089589*^6, 272.772, 1.872, 20880., 1.843, 
  0.048, 20.8, "tests performed", "", "", "", "", "", "", "", "", "", 79.63, 
  1.1326616*^7, 110.408, 43.1, 14.738, 9.719, "", "", 190.968, 8.27, 17.1, 
  53.3, 85.198, 5.2, 78.8, 0.783}, {"CUB", "North America", "Cuba", 
  "2021-04-05", 80610., 1066., 1058., 436., 0., 2.714, 7116.865, 94.115, 
  93.408, 38.493, 0., 0.24, 1.09, "", "", "", "", "", "", "", "", 19328., 
  3.108917*^6, 274.479, 1.706, 20724., 1.83, 0.051, 19.6, "tests performed", 
  "", "", "", "", "", "", "", "", "", 79.63, 1.1326616*^7, 110.408, 43.1, 
  14.738, 9.719, "", "", 190.968, 8.27, 17.1, 53.3, 85.198, 5.2, 78.8, 
  0.783}, {"CUB", "North America", "Cuba", "2021-04-06", 81640., 1030., 
  1061.143, 440., 4., 2.714, 7207.802, 90.936, 93.686, 38.847, 0.353, 0.24, 
  1.07, "", "", "", "", "", "", "", "", 20127., 3.129044*^6, 276.256, 1.777, 
  20683., 1.826, 0.051, 19.5, "tests performed", "", "", "", "", "", "", "", 
  "", "", 79.63, 1.1326616*^7, 110.408, 43.1, 14.738, 9.719, "", "", 190.968, 
  8.27, 17.1, 53.3, 85.198, 5.2, 78.8, 0.783}, 
 {"CUB", "North America", "Cuba", "2021-04-07", 82601., 961., 1048.286, 442., 
  2., 2.571, 7292.646, 84.844, 92.551, 39.023, 0.177, 0.227, 1.05, "", "", 
  "", "", "", "", "", "", 20302., 3.149346*^6, 278.048, 1.792, 20595., 1.818, 
  0.051, 19.6, "tests performed", "", "", "", "", "", "", "", "", "", 79.63, 
  1.1326616*^7, 110.408, 43.1, 14.738, 9.719, "", "", 190.968, 8.27, 17.1, 
  53.3, 85.198, 5.2, 78.8, 0.783}, {"CUB", "North America", "Cuba", 
  "2021-04-08", 83515., 914., 1034.143, 443., 1., 2.571, 7373.341, 80.695, 
  91.302, 39.111, 0.088, 0.227, 1.04, "", "", "", "", "", "", "", "", 21180., 
  3.170526*^6, 279.918, 1.87, 20657., 1.824, 0.05, 20., "tests performed", 
  "", "", "", "", "", "", "", "", "", 79.63, 1.1326616*^7, 110.408, 43.1, 
  14.738, 9.719, "", "", 190.968, 8.27, 17.1, 53.3, 85.198, 5.2, 78.8, 
  0.783}, {"CUB", "North America", "Cuba", "2021-04-09", 84532., 1017., 
  1025.571, 448., 5., 2.714, 7463.129, 89.789, 90.545, 39.553, 0.441, 0.24, 
  1.03, "", "", "", "", "", "", "", "", 21332., 3.191858*^6, 281.802, 1.883, 
  20708., 1.828, 0.05, 20.2, "tests performed", "", "", "", "", "", "", "", 
  "", "", 79.63, 1.1326616*^7, 110.408, 43.1, 14.738, 9.719, "", "", 190.968, 
  8.27, 17.1, 53.3, 85.198, 5.2, 78.8, 0.783}, 
 {"CUB", "North America", "Cuba", "2021-04-10", 85572., 1040., 1027.143, 
  453., 5., 3.143, 7554.948, 91.819, 90.684, 39.994, 0.441, 0.277, 1.03, "", 
  "", "", "", "", "", "", "", 21487., 3.213345*^6, 283.699, 1.897, 20708., 
  1.828, 0.05, 20.2, "tests performed", "", "", "", "", "", "", "", "", "", 
  79.63, 1.1326616*^7, 110.408, 43.1, 14.738, 9.719, "", "", 190.968, 8.27, 
  17.1, 53.3, 85.198, 5.2, 78.8, 0.783}, {"CUB", "North America", "Cuba", 
  "2021-04-11", 86531., 959., 998.143, 459., 6., 3.286, 7639.616, 84.668, 
  88.124, 40.524, 0.53, 0.29, 1.02, "", "", "", "", "", "", "", "", 21799., 
  3.235144*^6, 285.623, 1.925, 20794., 1.836, 0.048, 20.8, "tests performed", 
  "", "", "", "", "", "", "", "", "", 79.63, 1.1326616*^7, 110.408, 43.1, 
  14.738, 9.719, "", "", 190.968, 8.27, 17.1, 53.3, 85.198, 5.2, 78.8, 
  0.783}, {"CUB", "North America", "Cuba", "2021-04-12", 87385., 854., 
  967.857, 467., 8., 4.429, 7715.014, 75.398, 85.45, 41.23, 0.706, 0.391, 
  1.02, "", "", "", "", "", "", "", "", 21399., 3.256543*^6, 287.512, 1.889, 
  21089., 1.862, 0.046, 21.8, "tests performed", "", "", "", "", "", "", "", 
  "", "", 79.63, 1.1326616*^7, 110.408, 43.1, 14.738, 9.719, "", "", 190.968, 
  8.27, 17.1, 53.3, 85.198, 5.2, 78.8, 0.783}, 
 {"CUB", "North America", "Cuba", "2021-04-13", 88445., 1060., 972.143, 476., 
  9., 5.143, 7808.599, 93.585, 85.828, 42.025, 0.795, 0.454, 1.03, "", "", 
  "", "", "", "", "", "", 20993., 3.277536*^6, 289.366, 1.853, 21213., 1.873, 
  0.046, 21.8, "tests performed", "", "", "", "", "", "", "", "", "", 79.63, 
  1.1326616*^7, 110.408, 43.1, 14.738, 9.719, "", "", 190.968, 8.27, 17.1, 
  53.3, 85.198, 5.2, 78.8, 0.783}, {"CUB", "North America", "Cuba", 
  "2021-04-14", 89404., 959., 971.857, 487., 11., 6.429, 7893.267, 84.668, 
  85.803, 42.996, 0.971, 0.568, 1.03, "", "", "", "", "", "", "", "", 20672., 
  3.298208*^6, 291.191, 1.825, 21266., 1.878, 0.046, 21.9, "tests performed", 
  "", "", "", "", "", "", "", "", "", 79.63, 1.1326616*^7, 110.408, 43.1, 
  14.738, 9.719, "", "", 190.968, 8.27, 17.1, 53.3, 85.198, 5.2, 78.8, 
  0.783}, {"CUB", "North America", "Cuba", "2021-04-15", 90408., 1004., 
  984.714, 491., 4., 6.857, 7981.907, 88.641, 86.938, 43.349, 0.353, 0.605, 
  1.03, "", "", "", "", "", "", "", "", 22418., 3.320626*^6, 293.17, 1.979, 
  21443., 1.893, 0.046, 21.8, "tests performed", "", "", "", "", "", "", "", 
  "", "", 79.63, 1.1326616*^7, 110.408, 43.1, 14.738, 9.719, "", "", 190.968, 
  8.27, 17.1, 53.3, 85.198, 5.2, 78.8, 0.783}, 
 {"CUB", "North America", "Cuba", "2021-04-16", 91448., 1040., 988., 500., 
  9., 7.429, 8073.727, 91.819, 87.228, 44.144, 0.795, 0.656, 1.04, "", "", 
  "", "", "", "", "", "", 21187., 3.341813*^6, 295.041, 1.871, 21422., 1.891, 
  0.046, 21.7, "tests performed", "", "", "", "", "", "", "", "", "", 79.63, 
  1.1326616*^7, 110.408, 43.1, 14.738, 9.719, "", "", 190.968, 8.27, 17.1, 
  53.3, 85.198, 5.2, 78.8, 0.783}, {"CUB", "North America", "Cuba", 
  "2021-04-17", 92474., 1026., 986., 512., 12., 8.429, 8164.31, 90.583, 
  87.052, 45.203, 1.059, 0.744, 1.04, "", "", "", "", "", "", "", "", 22088., 
  3.363901*^6, 296.991, 1.95, 21508., 1.899, 0.046, 21.8, "tests performed", 
  "", "", "", "", "", "", "", "", "", 79.63, 1.1326616*^7, 110.408, 43.1, 
  14.738, 9.719, "", "", 190.968, 8.27, 17.1, 53.3, 85.198, 5.2, 78.8, 
  0.783}, {"CUB", "North America", "Cuba", "2021-04-18", 93511., 1037., 
  997.143, 525., 13., 9.429, 8255.864, 91.554, 88.035, 46.351, 1.148, 0.832, 
  1.05, "", "", "", "", "", "", "", "", 21568., 3.385469*^6, 298.895, 1.904, 
  21475., 1.896, 0.046, 21.5, "tests performed", "", "", "", "", "", "", "", 
  "", "", 79.63, 1.1326616*^7, 110.408, 43.1, 14.738, 9.719, "", "", 190.968, 
  8.27, 17.1, 53.3, 85.198, 5.2, 78.8, 0.783}, 
 {"CUB", "North America", "Cuba", "2021-04-19", 94571., 1060., 1026.571, 
  531., 6., 9.143, 8349.449, 93.585, 90.634, 46.881, 0.53, 0.807, 1.06, "", 
  "", "", "", "", "", "", "", 22239., 3.407708*^6, 300.858, 1.963, 21595., 
  1.907, 0.048, 21., "tests performed", "", "", "", "", "", "", "", "", "", 
  79.63, 1.1326616*^7, 110.408, 43.1, 14.738, 9.719, "", "", 190.968, 8.27, 
  17.1, 53.3, 85.198, 5.2, 78.8, 0.783}, {"CUB", "North America", "Cuba", 
  "2021-04-20", 95754., 1183., 1044.143, 538., 7., 8.857, 8453.893, 104.444, 
  92.185, 47.499, 0.618, 0.782, 1.06, "", "", "", "", "", "", "", "", 21380., 
  3.429088*^6, 302.746, 1.888, 21650., 1.911, 0.048, 20.7, "tests performed", 
  "", "", "", "", "", "", "", "", "", 79.63, 1.1326616*^7, 110.408, 43.1, 
  14.738, 9.719, "", "", 190.968, 8.27, 17.1, 53.3, 85.198, 5.2, 78.8, 
  0.783}, {"CUB", "North America", "Cuba", "2021-04-21", 96760., 1006., 
  1050.857, 547., 9., 8.571, 8542.71, 88.817, 92.778, 48.293, 0.795, 0.757, 
  1.06, "", "", "", "", "", "", "", "", 21830., 3.450918*^6, 304.673, 1.927, 
  21816., 1.926, 0.048, 20.8, "tests performed", "", "", "", "", "", "", "", 
  "", "", 79.63, 1.1326616*^7, 110.408, 43.1, 14.738, 9.719, "", "", 190.968, 
  8.27, 17.1, 53.3, 85.198, 5.2, 78.8, 0.783}, 
 {"CUB", "North America", "Cuba", "2021-04-22", 97967., 1207., 1079.857, 
  559., 12., 9.714, 8649.274, 106.563, 95.338, 49.353, 1.059, 0.858, 1.06, 
  "", "", "", "", "", "", "", "", 22217., 3.473135*^6, 306.635, 1.961, 
  21787., 1.924, 0.05, 20.2, "tests performed", "", "", "", "", "", "", "", 
  "", "", 79.63, 1.1326616*^7, 110.408, 43.1, 14.738, 9.719, "", "", 190.968, 
  8.27, 17.1, 53.3, 85.198, 5.2, 78.8, 0.783}, 
 {"CUB", "North America", "Cuba", "2021-04-23", 99208., 1241., 1108.571, 
  569., 10., 9.857, 8758.838, 109.565, 97.873, 50.236, 0.883, 0.87, 1.05, "", 
  "", "", "", "", "", "", "", 22587., 3.495722*^6, 308.629, 1.994, 21987., 
  1.941, 0.05, 19.8, "tests performed", "", "", "", "", "", "", "", "", "", 
  79.63, 1.1326616*^7, 110.408, 43.1, 14.738, 9.719, "", "", 190.968, 8.27, 
  17.1, 53.3, 85.198, 5.2, 78.8, 0.783}, {"CUB", "North America", "Cuba", 
  "2021-04-24", 100318., 1110., 1120.571, 581., 12., 9.857, 8856.838, 97.999, 
  98.933, 51.295, 1.059, 0.87, 1.04, "", "", "", "", "", "", "", "", 22237., 
  3.517959*^6, 310.592, 1.963, 22008., 1.943, 0.051, 19.6, "tests performed", 
  "", "", "", "", "", "", "", "", "", 79.63, 1.1326616*^7, 110.408, 43.1, 
  14.738, 9.719, "", "", 190.968, 8.27, 17.1, 53.3, 85.198, 5.2, 78.8, 
  0.783}, {"CUB", "North America", "Cuba", "2021-04-25", 101503., 1185., 
  1141.714, 591., 10., 9.429, 8961.459, 104.621, 100.799, 52.178, 0.883, 
  0.832, 1.03, "", "", "", "", "", "", "", "", 24019., 3.541978*^6, 312.713, 
  2.121, 22358., 1.974, 0.051, 19.6, "tests performed", "", "", "", "", "", 
  "", "", "", "", 79.63, 1.1326616*^7, 110.408, 43.1, 14.738, 9.719, "", "", 
  190.968, 8.27, 17.1, 53.3, 85.198, 5.2, 78.8, 0.783}, 
 {"CUB", "North America", "Cuba", "2021-04-26", 102441., 938., 1124.286, 
  597., 6., 9.429, 9044.272, 82.814, 99.261, 52.708, 0.53, 0.832, 1.01, "", 
  "", "", "", "", "", "", "", 22795., 3.564773*^6, 314.725, 2.013, 22438., 
  1.981, 0.05, 20., "tests performed", "", "", "", "", "", "", "", "", "", 
  79.63, 1.1326616*^7, 110.408, 43.1, 14.738, 9.719, "", "", 190.968, 8.27, 
  17.1, 53.3, 85.198, 5.2, 78.8, 0.783}, {"CUB", "North America", "Cuba", 
  "2021-04-27", 103524., 1083., 1110., 604., 7., 9.429, 9139.888, 95.615, 
  97.999, 53.326, 0.618, 0.832, 1., "", "", "", "", "", "", "", "", 21441., 
  3.586214*^6, 316.618, 1.893, 22447., 1.982, 0.049, 20.2, "tests performed", 
  "", "", "", "", "", "", "", "", "", 79.63, 1.1326616*^7, 110.408, 43.1, 
  14.738, 9.719, "", "", 190.968, 8.27, 17.1, 53.3, 85.198, 5.2, 78.8, 
  0.783}, {"CUB", "North America", "Cuba", "2021-04-28", 104512., 988., 
  1107.429, 614., 10., 9.571, 9227.116, 87.228, 97.772, 54.209, 0.883, 0.845, 
  1., "", "", "", "", "", "", "", "", 22805., 3.609019*^6, 318.632, 2.013, 
  22586., 1.994, 0.049, 20.4, "tests performed", "", "", "", "", "", "", "", 
  "", "", 79.63, 1.1326616*^7, 110.408, 43.1, 14.738, 9.719, "", "", 190.968, 
  8.27, 17.1, 53.3, 85.198, 5.2, 78.8, 0.783}, 
 {"CUB", "North America", "Cuba", "2021-04-29", 105661., 1149., 1099.143, 
  632., 18., 10.429, 9328.559, 101.442, 97.041, 55.798, 1.589, 0.921, 0.99, 
  "", "", "", "", "", "", "", "", 22451., 3.63147*^6, 320.614, 1.982, 22619., 
  1.997, 0.049, 20.6, "tests performed", "", "", "", "", "", "", "", "", "", 
  79.63, 1.1326616*^7, 110.408, 43.1, 14.738, 9.719, "", "", 190.968, 8.27, 
  17.1, 53.3, 85.198, 5.2, 78.8, 0.783}, {"CUB", "North America", "Cuba", 
  "2021-04-30", 106707., 1046., 1071.286, 644., 12., 10.714, 9420.907, 
  92.349, 94.581, 56.857, 1.059, 0.946, 0.98, "", "", "", "", "", "", "", "", 
  23384., 3.654854*^6, 322.678, 2.065, 22733., 2.007, 0.047, 21.2, 
  "tests performed", "", "", "", "", "", "", "", "", "", 79.63, 1.1326616*^7, 
  110.408, 43.1, 14.738, 9.719, "", "", 190.968, 8.27, 17.1, 53.3, 85.198, 
  5.2, 78.8, 0.783}, {"CUB", "North America", "Cuba", "2021-05-01", 107622., 
  915., 1043.429, 654., 10., 10.429, 9501.691, 80.783, 92.122, 57.74, 0.883, 
  0.921, 0.98, "", "", "", "", "", "", "", "", 22237., 3.677091*^6, 324.642, 
  1.963, 22733., 2.007, 0.046, 21.8, "tests performed", "", "", "", "", "", 
  "", "", "", "", 79.63, 1.1326616*^7, 110.408, 43.1, 14.738, 9.719, "", "", 
  190.968, 8.27, 17.1, 53.3, 85.198, 5.2, 78.8, 0.783}, 
 {"CUB", "North America", "Cuba", "2021-05-02", 108693., 1071., 1027.143, 
  664., 10., 10.429, 9596.247, 94.556, 90.684, 58.623, 0.883, 0.921, 0.98, 
  "", "", "", "", "", "", "", "", 22938., 3.700029*^6, 326.667, 2.025, 
  22579., 1.993, 0.045, 22., "tests performed", "", "", "", "", "", "", "", 
  "", "", 79.63, 1.1326616*^7, 110.408, 43.1, 14.738, 9.719, "", "", 190.968, 
  8.27, 17.1, 53.3, 85.198, 5.2, 78.8, 0.783}, 
 {"CUB", "North America", "Cuba", "2021-05-03", 109625., 932., 1026.286, 
  675., 11., 11.143, 9678.531, 82.284, 90.608, 59.594, 0.971, 0.984, 0.99, 
  "", "", "", "", "", "", "", "", 20700., 3.720729*^6, 328.494, 1.828, 
  22279., 1.967, 0.046, 21.7, "tests performed", "", "", "", "", "", "", "", 
  "", "", 81.48, 1.1326616*^7, 110.408, 43.1, 14.738, 9.719, "", "", 190.968, 
  8.27, 17.1, 53.3, 85.198, 5.2, 78.8, 0.783}, 
 {"CUB", "North America", "Cuba", "2021-05-04", 110644., 1019., 1017.143, 
  686., 11., 11.714, 9768.496, 89.965, 89.801, 60.565, 0.971, 1.034, 1., "", 
  "", "", "", "", "", "", "", 21067., 3.741796*^6, 330.354, 1.86, 22226., 
  1.962, 0.046, 21.9, "tests performed", "", "", "", "", "", "", "", "", "", 
  81.48, 1.1326616*^7, 110.408, 43.1, 14.738, 9.719, "", "", 190.968, 8.27, 
  17.1, 53.3, 85.198, 5.2, 78.8, 0.783}, {"CUB", "North America", "Cuba", 
  "2021-05-05", 111654., 1010., 1020.286, 694., 8., 11.429, 9857.666, 89.17, 
  90.079, 61.272, 0.706, 1.009, 1., "", "", "", "", "", "", "", "", 22818., 
  3.764614*^6, 332.369, 2.015, 22228., 1.962, 0.046, 21.8, "tests performed", 
  "", "", "", "", "", "", "", "", "", 81.48, 1.1326616*^7, 110.408, 43.1, 
  14.738, 9.719, "", "", 190.968, 8.27, 17.1, 53.3, 85.198, 5.2, 78.8, 
  0.783}, {"CUB", "North America", "Cuba", "2021-05-06", 112714., 1060., 
  1007.571, 701., 7., 9.857, 9951.251, 93.585, 88.956, 61.89, 0.618, 0.87, 
  1.02, "", "", "", "", "", "", "", "", 23282., 3.787896*^6, 334.424, 2.056, 
  22347., 1.973, 0.045, 22.2, "tests performed", "", "", "", "", "", "", "", 
  "", "", 81.48, 1.1326616*^7, 110.408, 43.1, 14.738, 9.719, "", "", 190.968, 
  8.27, 17.1, 53.3, 85.198, 5.2, 78.8, 0.783}, 
 {"CUB", "North America", "Cuba", "2021-05-07", 113876., 1162., 1024.143, 
  713., 12., 9.857, 10053.841, 102.59, 90.419, 62.949, 1.059, 0.87, 1.03, "", 
  "", "", "", "", "", "", "", 24777., 3.812673*^6, 336.612, 2.188, 22546., 
  1.991, 0.045, 22., "tests performed", "", "", "", "", "", "", "", "", "", 
  81.48, 1.1326616*^7, 110.408, 43.1, 14.738, 9.719, "", "", 190.968, 8.27, 
  17.1, 53.3, 85.198, 5.2, 78.8, 0.783}, {"CUB", "North America", "Cuba", 
  "2021-05-08", 114912., 1036., 1041.429, 722., 9., 9.714, 10145.307, 91.466, 
  91.945, 63.744, 0.795, 0.858, 1.03, "", "", "", "", "", "", "", "", 24672., 
  3.837345*^6, 338.79, 2.178, 22893., 2.021, 0.045, 22., "tests performed", 
  "", "", "", "", "", "", "", "", "", 81.48, 1.1326616*^7, 110.408, 43.1, 
  14.738, 9.719, "", "", 190.968, 8.27, 17.1, 53.3, 85.198, 5.2, 78.8, 
  0.783}, {"CUB", "North America", "Cuba", "2021-05-09", 115981., 1069., 
  1041.143, 732., 10., 9.714, 10239.687, 94.379, 91.92, 64.627, 0.883, 0.858, 
  1.04, "", "", "", "", "", "", "", "", 24111., 3.861456*^6, 340.919, 2.129, 
  23061., 2.036, 0.045, 22.1, "tests performed", "", "", "", "", "", "", "", 
  "", "", 81.48, 1.1326616*^7, 110.408, 43.1, 14.738, 9.719, "", "", 190.968, 
  8.27, 17.1, 53.3, 85.198, 5.2, 78.8, 0.783}, 
 {"CUB", "North America", "Cuba", "2021-05-10", 117097., 1116., 1067.429, 
  741., 9., 9.429, 10338.216, 98.529, 94.241, 65.421, 0.795, 0.832, 1.05, "", 
  "", "", "", "", "", "", "", 18417., 3.879873*^6, 342.545, 1.626, 22735., 
  2.007, 0.047, 21.3, "tests performed", "", "", "", "", "", "", "", "", "", 
  81.48, 1.1326616*^7, 110.408, 43.1, 14.738, 9.719, "", "", 190.968, 8.27, 
  17.1, 53.3, 85.198, 5.2, 78.8, 0.783}, {"CUB", "North America", "Cuba", 
  "2021-05-11", 118168., 1071., 1074.857, 755., 14., 9.857, 10432.772, 
  94.556, 94.897, 66.657, 1.236, 0.87, 1.06, "", "", "", "", "", "", "", "", 
  20606., 3.900479*^6, 344.364, 1.819, 22669., 2.001, 0.047, 21.1, 
  "tests performed", "", "", "", "", "", "", "", "", "", 79.63, 1.1326616*^7, 
  110.408, 43.1, 14.738, 9.719, "", "", 190.968, 8.27, 17.1, 53.3, 85.198, 
  5.2, 78.8, 0.783}, {"CUB", "North America", "Cuba", "2021-05-12", 119375., 
  1207., 1103., 768., 13., 10.571, 10539.335, 106.563, 97.381, 67.805, 1.148, 
  0.933, 1.07, "", "", "", "", "", "", "", "", 22934., 3.923413*^6, 346.389, 
  2.025, 22686., 2.003, 0.049, 20.6, "tests performed", "", 70000., "", "", 
  "", "", 0.62, "", "", 79.63, 1.1326616*^7, 110.408, 43.1, 14.738, 9.719, 
  "", "", 190.968, 8.27, 17.1, 53.3, 85.198, 5.2, 78.8, 0.783}, 
 {"CUB", "North America", "Cuba", "2021-05-13", 120561., 1186., 1121., 778., 
  10., 11., 10644.044, 104.709, 98.97, 68.688, 0.883, 0.971, 1.07, "", "", 
  "", "", "", "", "", "", 23137., 3.94655*^6, 348.432, 2.043, 22665., 2.001, 
  0.049, 20.2, "tests performed", "", "", "", "", "", "", "", "", "", 79.63, 
  1.1326616*^7, 110.408, 43.1, 14.738, 9.719, "", "", 190.968, 8.27, 17.1, 
  53.3, 85.198, 5.2, 78.8, 0.783}, {"CUB", "North America", "Cuba", 
  "2021-05-14", 121838., 1277., 1137.429, 785., 7., 10.286, 10756.787, 
  112.743, 100.421, 69.306, 0.618, 0.908, 1.08, "", "", "", "", "", "", "", 
  "", 23533., 3.970083*^6, 350.509, 2.078, 22487., 1.985, 0.051, 19.8, 
  "tests performed", "", "", "", "", "", "", "", "", "", 79.63, 1.1326616*^7, 
  110.408, 43.1, 14.738, 9.719, "", "", 190.968, 8.27, 17.1, 53.3, 85.198, 
  5.2, 78.8, 0.783}, {"CUB", "North America", "Cuba", "2021-05-15", 123221., 
  1383., 1187., 796., 11., 10.571, 10878.889, 122.102, 104.797, 70.277, 
  0.971, 0.933, 1.08, "", "", "", "", "", "", "", "", 23021., 3.993104*^6, 
  352.542, 2.032, 22251., 1.964, 0.053, 18.7, "tests performed", "", "", "", 
  "", "", "", "", "", "", 79.63, 1.1326616*^7, 110.408, 43.1, 14.738, 9.719, 
  "", "", 190.968, 8.27, 17.1, 53.3, 85.198, 5.2, 78.8, 0.783}, 
 {"CUB", "North America", "Cuba", "2021-05-16", 124454., 1233., 1210.429, 
  804., 8., 10.286, 10987.748, 108.859, 106.866, 70.983, 0.706, 0.908, 1.07, 
  "", "", "", "", "", "", "", "", 22779., 4.015883*^6, 354.553, 2.011, 
  22061., 1.948, 0.055, 18.2, "tests performed", "", 455908., "", "", "", "", 
  4.03, "", "", 79.63, 1.1326616*^7, 110.408, 43.1, 14.738, 9.719, "", "", 
  190.968, 8.27, 17.1, 53.3, 85.198, 5.2, 78.8, 0.783}, 
 {"CUB", "North America", "Cuba", "2021-05-17", 125511., 1057., 1202., 814., 
  10., 10.429, 11081.068, 93.32, 106.122, 71.866, 0.883, 0.921, 1.06, "", "", 
  "", "", "", "", "", "", 21995., 4.037878*^6, 356.495, 1.942, 22572., 1.993, 
  0.053, 18.8, "tests performed", "", 540002., "", "", "", "", 4.77, "", "", 
  79.63, 1.1326616*^7, 110.408, 43.1, 14.738, 9.719, "", "", 190.968, 8.27, 
  17.1, 53.3, 85.198, 5.2, 78.8, 0.783}, {"CUB", "North America", "Cuba", 
  "2021-05-18", 126755., 1244., 1226.714, 826., 12., 10.143, 11190.898, 
  109.83, 108.304, 72.926, 1.059, 0.895, 1.05, "", "", "", "", "", "", "", 
  "", 22648., 4.060526*^6, 358.494, 2., 22864., 2.019, 0.054, 18.6, 
  "tests performed", "", 612376., "", "", "", "", 5.41, "", "", 79.63, 
  1.1326616*^7, 110.408, 43.1, 14.738, 9.719, "", "", 190.968, 8.27, 17.1, 
  53.3, 85.198, 5.2, 78.8, 0.783}, {"CUB", "North America", "Cuba", 
  "2021-05-19", 128094., 1339., 1245.571, 834., 8., 9.429, 11309.115, 
  118.217, 109.969, 73.632, 0.706, 0.832, 1.05, "", "", "", "", "", "", "", 
  "", 21574., 4.0821*^6, 360.399, 1.905, 22670., 2.001, 0.055, 18.2, 
  "tests performed", "", "", "", "", "", "", "", "", "", 79.63, 1.1326616*^7, 
  110.408, 43.1, 14.738, 9.719, "", "", 190.968, 8.27, 17.1, 53.3, 85.198, 
  5.2, 78.8, 0.783}, {"CUB", "North America", "Cuba", "2021-05-20", 129346., 
  1252., 1255., 840., 6., 8.857, 11419.651, 110.536, 110.801, 74.162, 0.53, 
  0.782, 1.04, "", "", "", "", "", "", "", "", 22896., 4.104996*^6, 362.42, 
  2.021, 22635., 1.998, 0.055, 18., "tests performed", "", 717997., "", "", 
  "", "", 6.34, "", "", 79.63, 1.1326616*^7, 110.408, 43.1, 14.738, 9.719, 
  "", "", 190.968, 8.27, 17.1, 53.3, 85.198, 5.2, 78.8, 0.783}, 
 {"CUB", "North America", "Cuba", "2021-05-21", 130543., 1197., 1243.571, 
  849., 9., 9.143, 11525.331, 105.68, 109.792, 74.956, 0.795, 0.807, 1.03, 
  "", "", "", "", "", "", "", "", 22815., 4.127811*^6, 364.435, 2.014, 
  22533., 1.989, 0.055, 18.1, "tests performed", "", "", "", "", "", "", "", 
  "", "", 78.24, 1.1326616*^7, 110.408, 43.1, 14.738, 9.719, "", "", 190.968, 
  8.27, 17.1, 53.3, 85.198, 5.2, 78.8, 0.783}, 
 {"CUB", "North America", "Cuba", "2021-05-22", 131832., 1289., 1230.143, 
  863., 14., 9.571, 11639.134, 113.803, 108.606, 76.192, 1.236, 0.845, 1.02, 
  "", "", "", "", "", "", "", "", 22430., 4.150241*^6, 366.415, 1.98, 22448., 
  1.982, 0.055, 18.2, "tests performed", "", 774212., "", "", "", "", 6.84, 
  "", "", 78.24, 1.1326616*^7, 110.408, 43.1, 14.738, 9.719, "", "", 190.968, 
  8.27, 17.1, 53.3, 85.198, 5.2, 78.8, 0.783}, 
 {"CUB", "North America", "Cuba", "2021-05-23", 133053., 1221., 1228.429, 
  877., 14., 10.429, 11746.933, 107.799, 108.455, 77.428, 1.236, 0.921, 1.02, 
  "", "", "", "", "", "", "", "", 21259., 4.1715*^6, 368.292, 1.877, 22231., 
  1.963, 0.055, 18.1, "tests performed", "", 782791., "", "", "", "", 6.91, 
  "", "", 78.24, 1.1326616*^7, 110.408, 43.1, 14.738, 9.719, "", "", 190.968, 
  8.27, 17.1, 53.3, 85.198, 5.2, 78.8, 0.783}, 
 {"CUB", "North America", "Cuba", "2021-05-24", 134208., 1155., 1242.429, 
  890., 13., 10.857, 11848.905, 101.972, 109.691, 78.576, 1.148, 0.959, 1.01, 
  "", "", "", "", "", "", "", "", 22372., 4.193872*^6, 370.267, 1.975, 
  22285., 1.967, 0.056, 17.9, "tests performed", "", 793009., "", "", "", "", 
  7., "", "", 78.24, 1.1326616*^7, 110.408, 43.1, 14.738, 9.719, "", "", 
  190.968, 8.27, 17.1, 53.3, 85.198, 5.2, 78.8, 0.783}, 
 {"CUB", "North America", "Cuba", "2021-05-25", 135499., 1291., 1249.143, 
  901., 11., 10.714, 11962.885, 113.979, 110.284, 79.547, 0.971, 0.946, 1., 
  "", "", "", "", "", "", "", "", 21228., 4.2151*^6, 372.141, 1.874, 22082., 
  1.95, 0.057, 17.7, "tests performed", "", 798655., "", "", "", "", 7.05, 
  "", "", 78.24, 1.1326616*^7, 110.408, 43.1, 14.738, 9.719, "", "", 190.968, 
  8.27, 17.1, 53.3, 85.198, 5.2, 78.8, 0.783}, 
 {"CUB", "North America", "Cuba", "2021-05-26", 136628., 1129., 1219.143, 
  912., 11., 11.143, 12062.561, 99.677, 107.635, 80.518, 0.971, 0.984, 0.98, 
  "", "", "", "", "", "", "", "", 23078., 4.238178*^6, 374.179, 2.038, 
  22297., 1.969, 0.055, 18.3, "tests performed", "", 803958., "", "", "", "", 
  7.1, "", "", 78.24, 1.1326616*^7, 110.408, 43.1, 14.738, 9.719, "", "", 
  190.968, 8.27, 17.1, 53.3, 85.198, 5.2, 78.8, 0.783}, 
 {"CUB", "North America", "Cuba", "2021-05-27", 137730., 1102., 1197.714, 
  921., 9., 11.571, 12159.854, 97.293, 105.743, 81.313, 0.795, 1.022, 0.97, 
  "", "", "", "", "", "", "", "", 21978., 4.260156*^6, 376.119, 1.94, 22166., 
  1.957, 0.054, 18.5, "tests performed", "", 809697., "", "", "", "", 7.15, 
  "", "", 78.24, 1.1326616*^7, 110.408, 43.1, 14.738, 9.719, "", "", 190.968, 
  8.27, 17.1, 53.3, 85.198, 5.2, 78.8, 0.783}, 
 {"CUB", "North America", "Cuba", "2021-05-28", 138899., 1169., 1193.714, 
  933., 12., 12., 12263.063, 103.208, 105.39, 82.372, 1.059, 1.059, 0.97, "", 
  "", "", "", "", "", "", "", 23299., 4.283455*^6, 378.176, 2.057, 22235., 
  1.963, 0.054, 18.6, "tests performed", "", 813867., "", "", "", "", 7.19, 
  "", "", 78.24, 1.1326616*^7, 110.408, 43.1, 14.738, 9.719, "", "", 190.968, 
  8.27, 17.1, 53.3, 85.198, 5.2, 78.8, 0.783}, 
 {"CUB", "North America", "Cuba", "2021-05-29", 140087., 1188., 1179.286, 
  943., 10., 11.429, 12367.948, 104.886, 104.116, 83.255, 0.883, 1.009, 0.97, 
  "", "", "", "", "", "", "", "", 23002., 4.306457*^6, 380.207, 2.031, 
  22317., 1.97, 0.053, 18.9, "tests performed", "", "", "", "", "", "", "", 
  "", "", 78.24, 1.1326616*^7, 110.408, 43.1, 14.738, 9.719, "", "", 190.968, 
  8.27, 17.1, 53.3, 85.198, 5.2, 78.8, 0.783}, 
 {"CUB", "North America", "Cuba", "2021-05-30", 141166., 1079., 1159., 950., 
  7., 10.429, 12463.211, 95.262, 102.325, 83.873, 0.618, 0.921, 0.96, "", "", 
  "", "", "", "", "", "", 22407., 4.328864*^6, 382.185, 1.978, 22481., 1.985, 
  0.052, 19.4, "tests performed", "", "", "", "", "", "", "", "", "", 78.24, 
  1.1326616*^7, 110.408, 43.1, 14.738, 9.719, "", "", 190.968, 8.27, 17.1, 
  53.3, 85.198, 5.2, 78.8, 0.783}, {"CUB", "North America", "Cuba", 
  "2021-05-31", 142266., 1100., 1151.143, 958., 8., 9.714, 12560.327, 97.116, 
  101.632, 84.58, 0.706, 0.858, 0.96, "", "", "", "", "", "", "", "", 20474., 
  4.349338*^6, 383.993, 1.808, 22209., 1.961, 0.052, 19.3, "tests performed", 
  2.037745*^6, 1.185218*^6, 147135., "", "", 17.99, 10.46, 1.3, "", 78.24, 
  1.1326616*^7, 110.408, 43.1, 14.738, 9.719, "", "", 190.968, 8.27, 17.1, 
  53.3, 85.198, 5.2, 78.8, 0.783}, {"CUB", "North America", "Cuba", 
  "2021-06-01", 143323., 1057., 1117.714, 965., 7., 9.143, 12653.647, 93.32, 
  98.68, 85.198, 0.618, 0.807, 0.96, "", "", "", "", "", "", "", "", 21412., 
  4.37075*^6, 385.883, 1.89, 22236., 1.963, 0.05, 19.9, "tests performed", 
  2.223826*^6, 1.304698*^6, 148738., 186081., 186081., 19.63, 11.52, 1.31, 
  16429., 78.24, 1.1326616*^7, 110.408, 43.1, 14.738, 9.719, "", "", 190.968, 
  8.27, 17.1, 53.3, 85.198, 5.2, 78.8, 0.783}, 
 {"CUB", "North America", "Cuba", "2021-06-02", 144514., 1191., 1126.571, 
  977., 12., 9.286, 12758.798, 105.151, 99.462, 86.257, 1.059, 0.82, 0.96, 
  "", "", "", "", "", "", "", "", 22620., 4.39337*^6, 387.88, 1.997, 22170., 
  1.957, 0.051, 19.7, "tests performed", 2.408135*^6, 1.431827*^6, 150897., 
  184309., 185195., 21.26, 12.64, 1.33, 16350., 78.24, 1.1326616*^7, 110.408, 
  43.1, 14.738, 9.719, "", "", 190.968, 8.27, 17.1, 53.3, 85.198, 5.2, 78.8, 
  0.783}, {"CUB", "North America", "Cuba", "2021-06-03", 145567., 1053., 
  1119.571, 985., 8., 9.143, 12851.764, 92.967, 98.844, 86.963, 0.706, 0.807, 
  0.96, "", "", "", "", "", "", "", "", 24399., 4.417769*^6, 390.034, 2.154, 
  22516., 1.988, 0.05, 20.1, "tests performed", 2.592575*^6, 1.558013*^6, 
  154116., 184440., 184943., 22.89, 13.76, 1.36, 16328., 78.24, 1.1326616*^7, 
  110.408, 43.1, 14.738, 9.719, "", "", 190.968, 8.27, 17.1, 53.3, 85.198, 
  5.2, 78.8, 0.783}, {"CUB", "North America", "Cuba", "2021-06-04", 146696., 
  1129., 1113.857, 992., 7., 8.429, 12951.441, 99.677, 98.34, 87.581, 0.618, 
  0.744, 0.96, "", "", "", "", "", "", "", "", 23963., 4.441732*^6, 392.15, 
  2.116, 22611., 1.996, 0.049, 20.3, "tests performed", 2.734854*^6, 
  1.668071*^6, 156579., 142279., 174277., 24.15, 14.73, 1.38, 15387., 78.24, 
  1.1326616*^7, 110.408, 43.1, 14.738, 9.719, "", "", 190.968, 8.27, 17.1, 
  53.3, 85.198, 5.2, 78.8, 0.783}, {"CUB", "North America", "Cuba", 
  "2021-06-05", 147831., 1135., 1106.286, 1003., 11., 8.571, 13051.648, 
  100.206, 97.671, 88.552, 0.971, 0.757, 0.96, "", "", "", "", "", "", "", 
  "", 21730., 4.463462*^6, 394.068, 1.918, 22429., 1.98, 0.049, 20.3, 
  "tests performed", 2.844682*^6, 1.745588*^6, 157625., 109828., 161387., 
  25.12, 15.41, 1.39, 14248., 78.24, 1.1326616*^7, 110.408, 43.1, 14.738, 
  9.719, "", "", 190.968, 8.27, 17.1, 53.3, 85.198, 5.2, 78.8, 0.783}, 
 {"CUB", "North America", "Cuba", "2021-06-06", 148918., 1087., 1107.429, 
  1012., 9., 8.857, 13147.616, 95.969, 97.772, 89.347, 0.795, 0.782, 0.96, 
  "", "", "", "", "", "", "", "", 20992., 4.484454*^6, 395.922, 1.853, 
  22227., 1.962, 0.05, 20.1, "tests performed", "", "", "", "", "", "", "", 
  "", "", 78.24, 1.1326616*^7, 110.408, 43.1, 14.738, 9.719, "", "", 190.968, 
  8.27, 17.1, 53.3, 85.198, 5.2, 78.8, 0.783}, 
 {"CUB", "North America", "Cuba", "2021-06-07", 150103., 1185., 1119.571, 
  1025., 13., 9.571, 13252.237, 104.621, 98.844, 90.495, 1.148, 0.845, "", 
  "", "", "", "", "", "", "", "", "", "", "", "", "", "", "", "", "", "", "", 
  "", "", "", "", "", "", "", "", 1.1326616*^7, 110.408, 43.1, 14.738, 9.719, 
  "", "", 190.968, 8.27, 17.1, 53.3, 85.198, 5.2, 78.8, 0.783}, 
 {"CUW", "North America", "Curacao", "2021-03-29", "", "", "", "", "", "", 
  "", "", "", "", "", "", "", "", "", "", "", "", "", "", "", "", "", "", "", 
  "", "", "", "", "", 19609., 15406., 4203., "", "", 11.95, 9.39, 2.56, "", 
  "", 164100., 362.644, 41.7, 16.367, 10.068, "", "", "", 11.62, "", "", "", 
  "", 78.88, ""}, {"CUW", "North America", "Curacao", "2021-03-30", "", "", 
  "", "", "", "", "", "", "", "", "", "", "", "", "", "", "", "", "", "", "", 
  "", "", "", "", "", "", "", "", "", 20485., 15755., 4730., 876., 876., 
  12.48, 9.6, 2.88, 5338., "", 164100., 362.644, 41.7, 16.367, 10.068, "", 
  "", "", 11.62, "", "", "", "", 78.88, ""}, {"CUW", "North America", 
  "Curacao", "2021-03-31", "", "", "", "", "", "", "", "", "", "", "", "", 
  "", "", "", "", "", "", "", "", "", "", "", "", "", "", "", "", "", "", "", 
  "", "", "", 902., "", "", "", 5497., "", 164100., 362.644, 41.7, 16.367, 
  10.068, "", "", "", 11.62, "", "", "", "", 78.88, ""}, 
 {"CUW", "North America", "Curacao", "2021-04-01", "", "", "", "", "", "", 
  "", "", "", "", "", "", "", "", "", "", "", "", "", "", "", "", "", "", "", 
  "", "", "", "", "", 22339., 16498., 5841., "", 910., 13.61, 10.05, 3.56, 
  5545., "", 164100., 362.644, 41.7, 16.367, 10.068, "", "", "", 11.62, "", 
  "", "", "", 78.88, ""}, {"CUW", "North America", "Curacao", "2021-04-02", 
  "", "", "", "", "", "", "", "", "", "", "", "", "", "", "", "", "", "", "", 
  "", "", "", "", "", "", "", "", "", "", "", "", "", "", "", 1045., "", "", 
  "", 6368., "", 164100., 362.644, 41.7, 16.367, 10.068, "", "", "", 11.62, 
  "", "", "", "", 78.88, ""}, {"CUW", "North America", "Curacao", 
  "2021-04-03", "", "", "", "", "", "", "", "", "", "", "", "", "", "", "", 
  "", "", "", "", "", "", "", "", "", "", "", "", "", "", "", "", "", "", "", 
  1126., "", "", "", 6862., "", 164100., 362.644, 41.7, 16.367, 10.068, "", 
  "", "", 11.62, "", "", "", "", 78.88, ""}, {"CUW", "North America", 
  "Curacao", "2021-04-04", "", "", "", "", "", "", "", "", "", "", "", "", 
  "", "", "", "", "", "", "", "", "", "", "", "", "", "", "", "", "", "", "", 
  "", "", "", 1180., "", "", "", 7191., "", 164100., 362.644, 41.7, 16.367, 
  10.068, "", "", "", 11.62, "", "", "", "", 78.88, ""}, 
 {"CUW", "North America", "Curacao", "2021-04-05", "", "", "", "", "", "", 
  "", "", "", "", "", "", "", "", "", "", "", "", "", "", "", "", "", "", "", 
  "", "", "", "", "", 28137., 20457., 7680., "", 1218., 17.15, 12.47, 4.68, 
  7422., "", 164100., 362.644, 41.7, 16.367, 10.068, "", "", "", 11.62, "", 
  "", "", "", 78.88, ""}, {"CUW", "North America", "Curacao", "2021-04-06", 
  "", "", "", "", "", "", "", "", "", "", "", "", "", "", "", "", "", "", "", 
  "", "", "", "", "", "", "", "", "", "", "", 30206., 22031., 8175., 2069., 
  1389., 18.41, 13.43, 4.98, 8464., "", 164100., 362.644, 41.7, 16.367, 
  10.068, "", "", "", 11.62, "", "", "", "", 78.88, ""}, 
 {"CUW", "North America", "Curacao", "2021-04-07", "", "", "", "", "", "", 
  "", "", "", "", "", "", "", "", "", "", "", "", "", "", "", "", "", "", "", 
  "", "", "", "", "", 32330., 23497., 8833., 2124., 1560., 19.7, 14.32, 5.38, 
  9506., "", 164100., 362.644, 41.7, 16.367, 10.068, "", "", "", 11.62, "", 
  "", "", "", 78.88, ""}, {"CUW", "North America", "Curacao", "2021-04-08", 
  "", "", "", "", "", "", "", "", "", "", "", "", "", "", "", "", "", "", "", 
  "", "", "", "", "", "", "", "", "", "", "", 34130., 24613., 9517., 1800., 
  1684., 20.8, 15., 5.8, 10262., "", 164100., 362.644, 41.7, 16.367, 10.068, 
  "", "", "", 11.62, "", "", "", "", 78.88, ""}, 
 {"CUW", "North America", "Curacao", "2021-04-09", "", "", "", "", "", "", 
  "", "", "", "", "", "", "", "", "", "", "", "", "", "", "", "", "", "", "", 
  "", "", "", "", "", 36866., 26645., 10221., 2736., 1868., 22.47, 16.24, 
  6.23, 11383., "", 164100., 362.644, 41.7, 16.367, 10.068, "", "", "", 
  11.62, "", "", "", "", 78.88, ""}, {"CUW", "North America", "Curacao", 
  "2021-04-10", "", "", "", "", "", "", "", "", "", "", "", "", "", "", "", 
  "", "", "", "", "", "", "", "", "", "", "", "", "", "", "", 40648., 29990., 
  10658., 3782., 2201., 24.77, 18.28, 6.49, 13413., "", 164100., 362.644, 
  41.7, 16.367, 10.068, "", "", "", 11.62, "", "", "", "", 78.88, ""}, 
 {"CUW", "North America", "Curacao", "2021-04-11", "", "", "", "", "", "", 
  "", "", "", "", "", "", "", "", "", "", "", "", "", "", "", "", "", "", "", 
  "", "", "", "", "", "", "", "", "", 2436., "", "", "", 14845., "", 164100., 
  362.644, 41.7, 16.367, 10.068, "", "", "", 11.62, "", "", "", "", 78.88, 
  ""}, {"CUW", "North America", "Curacao", "2021-04-12", "", "", "", "", "", 
  "", "", "", "", "", "", "", "", "", "", "", "", "", "", "", "", "", "", "", 
  "", "", "", "", "", "", "", "", "", "", 2671., "", "", "", 16277., "", 
  164100., 362.644, 41.7, 16.367, 10.068, "", "", "", 11.62, "", "", "", "", 
  78.88, ""}, {"CUW", "North America", "Curacao", "2021-04-13", "", "", "", 
  "", "", "", "", "", "", "", "", "", "", "", "", "", "", "", "", "", "", "", 
  "", "", "", "", "", "", "", "", 49926., 37940., 11986., "", 2817., 30.42, 
  23.12, 7.3, 17166., "", 164100., 362.644, 41.7, 16.367, 10.068, "", "", "", 
  11.62, "", "", "", "", 78.88, ""}, {"CUW", "North America", "Curacao", 
  "2021-04-14", "", "", "", "", "", "", "", "", "", "", "", "", "", "", "", 
  "", "", "", "", "", "", "", "", "", "", "", "", "", "", "", 53519., 41117., 
  12402., 3593., 3027., 32.61, 25.06, 7.56, 18446., "", 164100., 362.644, 
  41.7, 16.367, 10.068, "", "", "", 11.62, "", "", "", "", 78.88, ""}, 
 {"CUW", "North America", "Curacao", "2021-04-15", "", "", "", "", "", "", 
  "", "", "", "", "", "", "", "", "", "", "", "", "", "", "", "", "", "", "", 
  "", "", "", "", "", 58175., 45386., 12789., 4656., 3435., 35.45, 27.66, 
  7.79, 20932., "", 164100., 362.644, 41.7, 16.367, 10.068, "", "", "", 
  11.62, "", "", "", "", 78.88, ""}, {"CUW", "North America", "Curacao", 
  "2021-04-16", "", "", "", "", "", "", "", "", "", "", "", "", "", "", "", 
  "", "", "", "", "", "", "", "", "", "", "", "", "", "", "", 61031., 47915., 
  13116., 2856., 3452., 37.19, 29.2, 7.99, 21036., "", 164100., 362.644, 
  41.7, 16.367, 10.068, "", "", "", 11.62, "", "", "", "", 78.88, ""}, 
 {"CUW", "North America", "Curacao", "2021-04-17", "", "", "", "", "", "", 
  "", "", "", "", "", "", "", "", "", "", "", "", "", "", "", "", "", "", "", 
  "", "", "", "", "", 64447., 50876., 13571., 3416., 3400., 39.27, 31., 8.27, 
  20719., "", 164100., 362.644, 41.7, 16.367, 10.068, "", "", "", 11.62, "", 
  "", "", "", 78.88, ""}, {"CUW", "North America", "Curacao", "2021-04-18", 
  "", "", "", "", "", "", "", "", "", "", "", "", "", "", "", "", "", "", "", 
  "", "", "", "", "", "", "", "", "", "", "", "", "", "", "", 3266., "", "", 
  "", 19902., "", 164100., 362.644, 41.7, 16.367, 10.068, "", "", "", 11.62, 
  "", "", "", "", 78.88, ""}, {"CUW", "North America", "Curacao", 
  "2021-04-19", "", "", "", "", "", "", "", "", "", "", "", "", "", "", "", 
  "", "", "", "", "", "", "", "", "", "", "", "", "", "", "", 68760., 55151., 
  13609., "", 3132., 41.9, 33.61, 8.29, 19086., "", 164100., 362.644, 41.7, 
  16.367, 10.068, "", "", "", 11.62, "", "", "", "", 78.88, ""}, 
 {"CUW", "North America", "Curacao", "2021-04-20", "", "", "", "", "", "", 
  "", "", "", "", "", "", "", "", "", "", "", "", "", "", "", "", "", "", "", 
  "", "", "", "", "", 71973., 57681., 14292., 3213., 3150., 43.86, 35.15, 
  8.71, 19196., "", 164100., 362.644, 41.7, 16.367, 10.068, "", "", "", 
  11.62, "", "", "", "", 78.88, ""}, {"CUW", "North America", "Curacao", 
  "2021-04-21", "", "", "", "", "", "", "", "", "", "", "", "", "", "", "", 
  "", "", "", "", "", "", "", "", "", "", "", "", "", "", "", 74839., 59842., 
  14997., 2866., 3046., 45.61, 36.47, 9.14, 18562., "", 164100., 362.644, 
  41.7, 16.367, 10.068, "", "", "", 11.62, "", "", "", "", 78.88, ""}, 
 {"CUW", "North America", "Curacao", "2021-04-22", "", "", "", "", "", "", 
  "", "", "", "", "", "", "", "", "", "", "", "", "", "", "", "", "", "", "", 
  "", "", "", "", "", 77687., 62322., 15365., 2848., 2787., 47.34, 37.98, 
  9.36, 16984., "", 164100., 362.644, 41.7, 16.367, 10.068, "", "", "", 
  11.62, "", "", "", "", 78.88, ""}, {"CUW", "North America", "Curacao", 
  "2021-04-23", "", "", "", "", "", "", "", "", "", "", "", "", "", "", "", 
  "", "", "", "", "", "", "", "", "", "", "", "", "", "", "", 80356., 64686., 
  15670., 2669., 2761., 48.97, 39.42, 9.55, 16825., "", 164100., 362.644, 
  41.7, 16.367, 10.068, "", "", "", 11.62, "", "", "", "", 78.88, ""}, 
 {"CUW", "North America", "Curacao", "2021-04-24", "", "", "", "", "", "", 
  "", "", "", "", "", "", "", "", "", "", "", "", "", "", "", "", "", "", "", 
  "", "", "", "", "", 84016., 67614., 16402., 3660., 2796., 51.2, 41.2, 10., 
  17038., "", 164100., 362.644, 41.7, 16.367, 10.068, "", "", "", 11.62, "", 
  "", "", "", 78.88, ""}, {"CUW", "North America", "Curacao", "2021-04-25", 
  "", "", "", "", "", "", "", "", "", "", "", "", "", "", "", "", "", "", "", 
  "", "", "", "", "", "", "", "", "", "", "", 84716., 68206., 16510., 700., 
  2588., 51.62, 41.56, 10.06, 15771., "", 164100., 362.644, 41.7, 16.367, 
  10.068, "", "", "", 11.62, "", "", "", "", 78.88, ""}, 
 {"CUW", "North America", "Curacao", "2021-04-26", "", "", "", "", "", "", 
  "", "", "", "", "", "", "", "", "", "", "", "", "", "", "", "", "", "", "", 
  "", "", "", "", "", 86781., 68723., 18058., 2065., 2574., 52.88, 41.88, 
  11., 15686., "", 164100., 362.644, 41.7, 16.367, 10.068, "", "", "", 11.62, 
  "", "", "", "", 78.88, ""}, {"CUW", "North America", "Curacao", 
  "2021-04-27", "", "", "", "", "", "", "", "", "", "", "", "", "", "", "", 
  "", "", "", "", "", "", "", "", "", "", "", "", "", "", "", 89193., 69788., 
  19405., 2412., 2460., 54.35, 42.53, 11.83, 14991., "", 164100., 362.644, 
  41.7, 16.367, 10.068, "", "", "", 11.62, "", "", "", "", 78.88, ""}, 
 {"CUW", "North America", "Curacao", "2021-04-28", "", "", "", "", "", "", 
  "", "", "", "", "", "", "", "", "", "", "", "", "", "", "", "", "", "", "", 
  "", "", "", "", "", 89746., 69977., 19769., 553., 2130., 54.69, 42.64, 
  12.05, 12980., "", 164100., 362.644, 41.7, 16.367, 10.068, "", "", "", 
  11.62, "", "", "", "", 78.88, ""}, {"CUW", "North America", "Curacao", 
  "2021-04-29", "", "", "", "", "", "", "", "", "", "", "", "", "", "", "", 
  "", "", "", "", "", "", "", "", "", "", "", "", "", "", "", 93919., 71645., 
  22274., 4173., 2319., 57.23, 43.66, 13.57, 14132., "", 164100., 362.644, 
  41.7, 16.367, 10.068, "", "", "", 11.62, "", "", "", "", 78.88, ""}, 
 {"CUW", "North America", "Curacao", "2021-04-30", "", "", "", "", "", "", 
  "", "", "", "", "", "", "", "", "", "", "", "", "", "", "", "", "", "", "", 
  "", "", "", "", "", 95693., 72248., 23445., 1774., 2191., 58.31, 44.03, 
  14.29, 13352., "", 164100., 362.644, 41.7, 16.367, 10.068, "", "", "", 
  11.62, "", "", "", "", 78.88, ""}, {"CUW", "North America", "Curacao", 
  "2021-05-01", "", "", "", "", "", "", "", "", "", "", "", "", "", "", "", 
  "", "", "", "", "", "", "", "", "", "", "", "", "", "", "", 97496., 72855., 
  24641., 1803., 1926., 59.41, 44.4, 15.02, 11737., "", 164100., 362.644, 
  41.7, 16.367, 10.068, "", "", "", 11.62, "", "", "", "", 78.88, ""}, 
 {"CUW", "North America", "Curacao", "2021-05-02", "", "", "", "", "", "", 
  "", "", "", "", "", "", "", "", "", "", "", "", "", "", "", "", "", "", "", 
  "", "", "", "", "", 97504., 72861., 24643., 8., 1827., 59.42, 44.4, 15.02, 
  11133., "", 164100., 362.644, 41.7, 16.367, 10.068, "", "", "", 11.62, "", 
  "", "", "", 78.88, ""}, {"CUW", "North America", "Curacao", "2021-05-03", 
  "", "", "", "", "", "", "", "", "", "", "", "", "", "", "", "", "", "", "", 
  "", "", "", "", "", "", "", "", "", "", "", 100527., 73347., 27180., 3023., 
  1964., 61.26, 44.7, 16.56, 11968., "", 164100., 362.644, 41.7, 16.367, 
  10.068, "", "", "", 11.62, "", "", "", "", 78.88, ""}, 
 {"CUW", "North America", "Curacao", "2021-05-04", "", "", "", "", "", "", 
  "", "", "", "", "", "", "", "", "", "", "", "", "", "", "", "", "", "", "", 
  "", "", "", "", "", 102803., 74294., 28509., 2276., 1944., 62.65, 45.27, 
  17.37, 11846., "", 164100., 362.644, 41.7, 16.367, 10.068, "", "", "", 
  11.62, "", "", "", "", 78.88, ""}, {"CUW", "North America", "Curacao", 
  "2021-05-05", "", "", "", "", "", "", "", "", "", "", "", "", "", "", "", 
  "", "", "", "", "", "", "", "", "", "", "", "", "", "", "", 105720., 
  75555., 30165., 2917., 2282., 64.42, 46.04, 18.38, 13906., "", 164100., 
  362.644, 41.7, 16.367, 10.068, "", "", "", 11.62, "", "", "", "", 78.88, 
  ""}, {"CUW", "North America", "Curacao", "2021-05-06", "", "", "", "", "", 
  "", "", "", "", "", "", "", "", "", "", "", "", "", "", "", "", "", "", "", 
  "", "", "", "", "", "", 106971., 76031., 30940., 1251., 1865., 65.19, 
  46.33, 18.85, 11365., "", 164100., 362.644, 41.7, 16.367, 10.068, "", "", 
  "", 11.62, "", "", "", "", 78.88, ""}, {"CUW", "North America", "Curacao", 
  "2021-05-07", "", "", "", "", "", "", "", "", "", "", "", "", "", "", "", 
  "", "", "", "", "", "", "", "", "", "", "", "", "", "", "", "", "", "", "", 
  1699., "", "", "", 10353., "", 164100., 362.644, 41.7, 16.367, 10.068, "", 
  "", "", 11.62, "", "", "", "", 78.88, ""}, {"CUW", "North America", 
  "Curacao", "2021-05-08", "", "", "", "", "", "", "", "", "", "", "", "", 
  "", "", "", "", "", "", "", "", "", "", "", "", "", "", "", "", "", "", 
  108202., 76490., 31712., "", 1529., 65.94, 46.61, 19.32, 9317., "", 
  164100., 362.644, 41.7, 16.367, 10.068, "", "", "", 11.62, "", "", "", "", 
  78.88, ""}, {"CUW", "North America", "Curacao", "2021-05-09", "", "", "", 
  "", "", "", "", "", "", "", "", "", "", "", "", "", "", "", "", "", "", "", 
  "", "", "", "", "", "", "", "", 109444., 77141., 32303., 1242., 1706., 
  66.69, 47.01, 19.68, 10396., "", 164100., 362.644, 41.7, 16.367, 10.068, 
  "", "", "", 11.62, "", "", "", "", 78.88, ""}, 
 {"CUW", "North America", "Curacao", "2021-05-10", "", "", "", "", "", "", 
  "", "", "", "", "", "", "", "", "", "", "", "", "", "", "", "", "", "", "", 
  "", "", "", "", "", 110103., 77334., 32769., 659., 1368., 67.1, 47.13, 
  19.97, 8336., "", 164100., 362.644, 41.7, 16.367, 10.068, "", "", "", 
  11.62, "", "", "", "", 78.88, ""}, {"CUW", "North America", "Curacao", 
  "2021-05-11", "", "", "", "", "", "", "", "", "", "", "", "", "", "", "", 
  "", "", "", "", "", "", "", "", "", "", "", "", "", "", "", 111446., 
  77849., 33597., 1343., 1235., 67.91, 47.44, 20.47, 7526., "", 164100., 
  362.644, 41.7, 16.367, 10.068, "", "", "", 11.62, "", "", "", "", 78.88, 
  ""}, {"CUW", "North America", "Curacao", "2021-05-12", "", "", "", "", "", 
  "", "", "", "", "", "", "", "", "", "", "", "", "", "", "", "", "", "", "", 
  "", "", "", "", "", "", 112966., 78279., 34687., 1520., 1035., 68.84, 47.7, 
  21.14, 6307., "", 164100., 362.644, 41.7, 16.367, 10.068, "", "", "", 
  11.62, "", "", "", "", 78.88, ""}, {"CUW", "North America", "Curacao", 
  "2021-05-13", "", "", "", "", "", "", "", "", "", "", "", "", "", "", "", 
  "", "", "", "", "", "", "", "", "", "", "", "", "", "", "", 115561., 
  78676., 36885., 2595., 1227., 70.42, 47.94, 22.48, 7477., "", 164100., 
  362.644, 41.7, 16.367, 10.068, "", "", "", 11.62, "", "", "", "", 78.88, 
  ""}, {"CUW", "North America", "Curacao", "2021-05-14", "", "", "", "", "", 
  "", "", "", "", "", "", "", "", "", "", "", "", "", "", "", "", "", "", "", 
  "", "", "", "", "", "", 117613., 78944., 38669., 2052., 1432., 71.67, 
  48.11, 23.56, 8726., "", 164100., 362.644, 41.7, 16.367, 10.068, "", "", 
  "", 11.62, "", "", "", "", 78.88, ""}, {"CUW", "North America", "Curacao", 
  "2021-05-15", "", "", "", "", "", "", "", "", "", "", "", "", "", "", "", 
  "", "", "", "", "", "", "", "", "", "", "", "", "", "", "", 120109., 
  79333., 40776., 2496., 1701., 73.19, 48.34, 24.85, 10366., "", 164100., 
  362.644, 41.7, 16.367, 10.068, "", "", "", 11.62, "", "", "", "", 78.88, 
  ""}, {"CUW", "North America", "Curacao", "2021-05-16", "", "", "", "", "", 
  "", "", "", "", "", "", "", "", "", "", "", "", "", "", "", "", "", "", "", 
  "", "", "", "", "", "", 123637., 79747., 43890., 3528., 2028., 75.34, 48.6, 
  26.75, 12358., "", 164100., 362.644, 41.7, 16.367, 10.068, "", "", "", 
  11.62, "", "", "", "", 78.88, ""}, {"CUW", "North America", "Curacao", 
  "2021-05-17", "", "", "", "", "", "", "", "", "", "", "", "", "", "", "", 
  "", "", "", "", "", "", "", "", "", "", "", "", "", "", "", 125633., 
  79954., 45679., 1996., 2219., 76.56, 48.72, 27.84, 13522., "", 164100., 
  362.644, 41.7, 16.367, 10.068, "", "", "", 11.62, "", "", "", "", 78.88, 
  ""}, {"CUW", "North America", "Curacao", "2021-05-18", "", "", "", "", "", 
  "", "", "", "", "", "", "", "", "", "", "", "", "", "", "", "", "", "", "", 
  "", "", "", "", "", "", 129059., 80391., 48668., 3426., 2516., 78.65, 
  48.99, 29.66, 15332., "", 164100., 362.644, 41.7, 16.367, 10.068, "", "", 
  "", 11.62, "", "", "", "", 78.88, ""}, {"CUW", "North America", "Curacao", 
  "2021-05-19", "", "", "", "", "", "", "", "", "", "", "", "", "", "", "", 
  "", "", "", "", "", "", "", "", "", "", "", "", "", "", "", 132406., 
  80771., 51635., 3347., 2777., 80.69, 49.22, 31.47, 16923., "", 164100., 
  362.644, 41.7, 16.367, 10.068, "", "", "", 11.62, "", "", "", "", 78.88, 
  ""}, {"CUW", "North America", "Curacao", "2021-05-20", "", "", "", "", "", 
  "", "", "", "", "", "", "", "", "", "", "", "", "", "", "", "", "", "", "", 
  "", "", "", "", "", "", 135302., 81097., 54205., 2896., 2820., 82.45, 
  49.42, 33.03, 17185., "", 164100., 362.644, 41.7, 16.367, 10.068, "", "", 
  "", 11.62, "", "", "", "", 78.88, ""}, {"CUW", "North America", "Curacao", 
  "2021-05-21", "", "", "", "", "", "", "", "", "", "", "", "", "", "", "", 
  "", "", "", "", "", "", "", "", "", "", "", "", "", "", "", 139995., 
  81895., 58100., 4693., 3197., 85.31, 49.91, 35.41, 19482., "", 164100., 
  362.644, 41.7, 16.367, 10.068, "", "", "", 11.62, "", "", "", "", 78.88, 
  ""}, {"CUW", "North America", "Curacao", "2021-05-22", "", "", "", "", "", 
  "", "", "", "", "", "", "", "", "", "", "", "", "", "", "", "", "", "", "", 
  "", "", "", "", "", "", 142102., 82230., 59872., 2107., 3142., 86.59, 
  50.11, 36.49, 19147., "", 164100., 362.644, 41.7, 16.367, 10.068, "", "", 
  "", 11.62, "", "", "", "", 78.88, ""}, {"CUW", "North America", "Curacao", 
  "2021-05-23", "", "", "", "", "", "", "", "", "", "", "", "", "", "", "", 
  "", "", "", "", "", "", "", "", "", "", "", "", "", "", "", 143089., 
  82494., 60595., 987., 2779., 87.2, 50.27, 36.93, 16935., "", 164100., 
  362.644, 41.7, 16.367, 10.068, "", "", "", 11.62, "", "", "", "", 78.88, 
  ""}, {"CUW", "North America", "Curacao", "2021-05-24", "", "", "", "", "", 
  "", "", "", "", "", "", "", "", "", "", "", "", "", "", "", "", "", "", "", 
  "", "", "", "", "", "", 144571., 82814., 61757., 1482., 2705., 88.1, 50.47, 
  37.63, 16484., "", 164100., 362.644, 41.7, 16.367, 10.068, "", "", "", 
  11.62, "", "", "", "", 78.88, ""}, {"CUW", "North America", "Curacao", 
  "2021-05-25", "", "", "", "", "", "", "", "", "", "", "", "", "", "", "", 
  "", "", "", "", "", "", "", "", "", "", "", "", "", "", "", 147005., 
  83290., 63715., 2434., 2564., 89.58, 50.76, 38.83, 15625., "", 164100., 
  362.644, 41.7, 16.367, 10.068, "", "", "", 11.62, "", "", "", "", 78.88, 
  ""}, {"CUW", "North America", "Curacao", "2021-05-26", "", "", "", "", "", 
  "", "", "", "", "", "", "", "", "", "", "", "", "", "", "", "", "", "", "", 
  "", "", "", "", "", "", 147350., 83341., 64009., 345., 2135., 89.79, 50.79, 
  39.01, 13010., "", 164100., 362.644, 41.7, 16.367, 10.068, "", "", "", 
  11.62, "", "", "", "", 78.88, ""}, {"CUW", "North America", "Curacao", 
  "2021-05-27", "", "", "", "", "", "", "", "", "", "", "", "", "", "", "", 
  "", "", "", "", "", "", "", "", "", "", "", "", "", "", "", 148687., 
  83676., 65011., 1337., 1912., 90.61, 50.99, 39.62, 11651., "", 164100., 
  362.644, 41.7, 16.367, 10.068, "", "", "", 11.62, "", "", "", "", 78.88, 
  ""}, {"CUW", "North America", "Curacao", "2021-05-28", "", "", "", "", "", 
  "", "", "", "", "", "", "", "", "", "", "", "", "", "", "", "", "", "", "", 
  "", "", "", "", "", "", 150319., 84009., 66310., 1632., 1475., 91.6, 51.19, 
  40.41, 8988., "", 164100., 362.644, 41.7, 16.367, 10.068, "", "", "", 
  11.62, "", "", "", "", 78.88, ""}, {"CUW", "North America", "Curacao", 
  "2021-05-29", "", "", "", "", "", "", "", "", "", "", "", "", "", "", "", 
  "", "", "", "", "", "", "", "", "", "", "", "", "", "", "", 151302., 
  84267., 67035., 983., 1314., 92.2, 51.35, 40.85, 8007., "", 164100., 
  362.644, 41.7, 16.367, 10.068, "", "", "", 11.62, "", "", "", "", 78.88, 
  ""}, {"CUW", "North America", "Curacao", "2021-05-30", "", "", "", "", "", 
  "", "", "", "", "", "", "", "", "", "", "", "", "", "", "", "", "", "", "", 
  "", "", "", "", "", "", 152260., 84505., 67755., 958., 1310., 92.78, 51.5, 
  41.29, 7983., "", 164100., 362.644, 41.7, 16.367, 10.068, "", "", "", 
  11.62, "", "", "", "", 78.88, ""}, {"CUW", "North America", "Curacao", 
  "2021-05-31", "", "", "", "", "", "", "", "", "", "", "", "", "", "", "", 
  "", "", "", "", "", "", "", "", "", "", "", "", "", "", "", 153779., 
  84974., 68805., 1519., 1315., 93.71, 51.78, 41.93, 8013., "", 164100., 
  362.644, 41.7, 16.367, 10.068, "", "", "", 11.62, "", "", "", "", 78.88, 
  ""}, {"CUW", "North America", "Curacao", "2021-06-01", "", "", "", "", "", 
  "", "", "", "", "", "", "", "", "", "", "", "", "", "", "", "", "", "", "", 
  "", "", "", "", "", "", 154426., 85175., 69251., 647., 1060., 94.1, 51.9, 
  42.2, 6459., "", 164100., 362.644, 41.7, 16.367, 10.068, "", "", "", 11.62, 
  "", "", "", "", 78.88, ""}, {"CUW", "North America", "Curacao", 
  "2021-06-02", "", "", "", "", "", "", "", "", "", "", "", "", "", "", "", 
  "", "", "", "", "", "", "", "", "", "", "", "", "", "", "", 155208., 
  85314., 69894., 782., 1123., 94.58, 51.99, 42.59, 6843., "", 164100., 
  362.644, 41.7, 16.367, 10.068, "", "", "", 11.62, "", "", "", "", 78.88, 
  ""}, {"CUW", "North America", "Curacao", "2021-06-03", "", "", "", "", "", 
  "", "", "", "", "", "", "", "", "", "", "", "", "", "", "", "", "", "", "", 
  "", "", "", "", "", "", 156188., 85568., 70620., 980., 1072., 95.18, 52.14, 
  43.03, 6533., "", 164100., 362.644, 41.7, 16.367, 10.068, "", "", "", 
  11.62, "", "", "", "", 78.88, ""}, {"CUW", "North America", "Curacao", 
  "2021-06-04", "", "", "", "", "", "", "", "", "", "", "", "", "", "", "", 
  "", "", "", "", "", "", "", "", "", "", "", "", "", "", "", 156456., 
  85649., 70807., 268., 877., 95.34, 52.19, 43.15, 5344., "", 164100., 
  362.644, 41.7, 16.367, 10.068, "", "", "", 11.62, "", "", "", "", 78.88, 
  ""}, {"CUW", "North America", "Curacao", "2021-06-05", "", "", "", "", "", 
  "", "", "", "", "", "", "", "", "", "", "", "", "", "", "", "", "", "", "", 
  "", "", "", "", "", "", 157135., 85818., 71317., 679., 833., 95.76, 52.3, 
  43.46, 5076., "", 164100., 362.644, 41.7, 16.367, 10.068, "", "", "", 
  11.62, "", "", "", "", 78.88, ""}, {"CUW", "North America", "Curacao", 
  "2021-06-06", "", "", "", "", "", "", "", "", "", "", "", "", "", "", "", 
  "", "", "", "", "", "", "", "", "", "", "", "", "", "", "", 157556., 
  85921., 71635., 421., 757., 96.01, 52.36, 43.65, 4613., "", 164100., 
  362.644, 41.7, 16.367, 10.068, "", "", "", 11.62, "", "", "", "", 78.88, 
  ""}, {"CUW", "North America", "Curacao", "2021-06-07", "", "", "", "", "", 
  "", "", "", "", "", "", "", "", "", "", "", "", "", "", "", "", "", "", "", 
  "", "", "", "", "", "", 158274., 86160., 72114., 718., 642., 96.45, 52.5, 
  43.95, 3912., "", 164100., 362.644, 41.7, 16.367, 10.068, "", "", "", 
  11.62, "", "", "", "", 78.88, ""}, {"CYP", "Europe", "Cyprus", 
  "2020-02-02", "", "", "", "", "", "", "", "", "", "", "", "", "", "", "", 
  "", "", "", "", 0.986, 1.126, "", "", "", "", "", "", "", "", "", "", "", 
  "", "", "", "", "", "", "", 0., 875899., 127.657, 37.3, 13.416, 8.563, 
  32415.132, "", 141.171, 9.24, 19.6, 52.7, "", 3.4, 80.98, 0.887}, 
 {"CYP", "Europe", "Cyprus", "2020-03-08", "", "", "", "", "", "", "", "", 
  "", "", "", "", "", "", "", "", "", "", "", 0.986, 1.126, "", "", "", "", 
  "", "", "", "", "", "", "", "", "", "", "", "", "", "", 11.11, 875899., 
  127.657, 37.3, 13.416, 8.563, 32415.132, "", 141.171, 9.24, 19.6, 52.7, "", 
  3.4, 80.98, 0.887}, {"CYP", "Europe", "Cyprus", "2020-03-09", 2., 2., "", 
  "", "", "", 2.283, 2.283, "", "", "", "", "", 0., 0., 0., 0., "", "", "", 
  "", "", "", "", "", "", "", "", "", "", "", "", "", "", "", "", "", "", "", 
  11.11, 875899., 127.657, 37.3, 13.416, 8.563, 32415.132, "", 141.171, 9.24, 
  19.6, 52.7, "", 3.4, 80.98, 0.887}, {"CYP", "Europe", "Cyprus", 
  "2020-03-10", 3., 1., "", "", "", "", 3.425, 1.142, "", "", "", "", "", 0., 
  0., 0., 0., "", "", "", "", "", "", "", "", "", "", "", "", "", "", "", "", 
  "", "", "", "", "", "", 22.22, 875899., 127.657, 37.3, 13.416, 8.563, 
  32415.132, "", 141.171, 9.24, 19.6, 52.7, "", 3.4, 80.98, 0.887}, 
 {"CYP", "Europe", "Cyprus", "2020-03-11", 6., 3., "", "", "", "", 6.85, 
  3.425, "", "", "", "", "", 0., 0., 0., 0., "", "", "", "", "", "", "", "", 
  "", "", "", "", "", "", "", "", "", "", "", "", "", "", 22.22, 875899., 
  127.657, 37.3, 13.416, 8.563, 32415.132, "", 141.171, 9.24, 19.6, 52.7, "", 
  3.4, 80.98, 0.887}, {"CYP", "Europe", "Cyprus", "2020-03-12", 6., 0., "", 
  "", "", "", 6.85, 0., "", "", "", "", "", 0., 0., 0., 0., "", "", "", "", 
  "", "", "", "", "", "", "", "", "", "", "", "", "", "", "", "", "", "", 
  22.22, 875899., 127.657, 37.3, 13.416, 8.563, 32415.132, "", 141.171, 9.24, 
  19.6, 52.7, "", 3.4, 80.98, 0.887}, {"CYP", "Europe", "Cyprus", 
  "2020-03-13", 14., 8., "", "", "", "", 15.984, 9.133, "", "", "", "", "", 
  0., 0., 0., 0., "", "", "", "", "", "", "", "", "", "", "", "", "", "", "", 
  "", "", "", "", "", "", "", 38.89, 875899., 127.657, 37.3, 13.416, 8.563, 
  32415.132, "", 141.171, 9.24, 19.6, 52.7, "", 3.4, 80.98, 0.887}, 
 {"CYP", "Europe", "Cyprus", "2020-03-14", 26., 12., 3.714, "", "", 0., 
  29.684, 13.7, 4.241, "", "", 0., "", 0., 0., 0., 0., "", "", "", "", "", 
  "", "", "", "", "", "", "", "", "", "", "", "", "", "", "", "", "", 38.89, 
  875899., 127.657, 37.3, 13.416, 8.563, 32415.132, "", 141.171, 9.24, 19.6, 
  52.7, "", 3.4, 80.98, 0.887}, {"CYP", "Europe", "Cyprus", "2020-03-15", 
  26., 0., 3.714, "", "", 0., 29.684, 0., 4.241, "", "", 0., "", 0., 0., 0., 
  0., "", "", 7.891, 9.009, "", "", "", "", "", "", "", "", "", "", "", "", 
  "", "", "", "", "", "", 44.44, 875899., 127.657, 37.3, 13.416, 8.563, 
  32415.132, "", 141.171, 9.24, 19.6, 52.7, "", 3.4, 80.98, 0.887}, 
 {"CYP", "Europe", "Cyprus", "2020-03-16", 33., 7., 4.429, "", "", 0., 
  37.676, 7.992, 5.056, "", "", 0., "", 0., 0., 0., 0., "", "", "", "", "", 
  "", "", "", "", "", "", "", "", "", "", "", "", "", "", "", "", "", 51.85, 
  875899., 127.657, 37.3, 13.416, 8.563, 32415.132, "", 141.171, 9.24, 19.6, 
  52.7, "", 3.4, 80.98, 0.887}, {"CYP", "Europe", "Cyprus", "2020-03-17", 
  46., 13., 6.143, "", "", 0., 52.517, 14.842, 7.013, "", "", 0., "", 0., 0., 
  0., 0., "", "", "", "", "", "", "", "", "", "", "", "", "", "", "", "", "", 
  "", "", "", "", "", 51.85, 875899., 127.657, 37.3, 13.416, 8.563, 
  32415.132, "", 141.171, 9.24, 19.6, 52.7, "", 3.4, 80.98, 0.887}, 
 {"CYP", "Europe", "Cyprus", "2020-03-18", 49., 3., 6.143, "", "", 0., 
  55.943, 3.425, 7.013, "", "", 0., "", 0., 0., 0., 0., "", "", "", "", "", 
  "", "", "", "", "", "", "", "", "", "", "", "", "", "", "", "", "", 51.85, 
  875899., 127.657, 37.3, 13.416, 8.563, 32415.132, "", 141.171, 9.24, 19.6, 
  52.7, "", 3.4, 80.98, 0.887}, {"CYP", "Europe", "Cyprus", "2020-03-19", 
  67., 18., 8.714, "", "", 0., 76.493, 20.55, 9.949, "", "", 0., "", 0., 0., 
  0., 0., "", "", "", "", "", "", "", "", "", "", "", "", "", "", "", "", "", 
  "", "", "", "", "", 51.85, 875899., 127.657, 37.3, 13.416, 8.563, 
  32415.132, "", 141.171, 9.24, 19.6, 52.7, "", 3.4, 80.98, 0.887}, 
 {"CYP", "Europe", "Cyprus", "2020-03-20", 67., 0., 7.571, "", "", 0., 
  76.493, 0., 8.644, "", "", 0., "", 0., 0., 0., 0., "", "", "", "", "", "", 
  "", "", "", "", "", "", "", "", "", "", "", "", "", "", "", "", 51.85, 
  875899., 127.657, 37.3, 13.416, 8.563, 32415.132, "", 141.171, 9.24, 19.6, 
  52.7, "", 3.4, 80.98, 0.887}, {"CYP", "Europe", "Cyprus", "2020-03-21", 
  84., 17., 8.286, "", "", 0., 95.901, 19.409, 9.46, "", "", 0., "", 0., 0., 
  0., 0., "", "", "", "", "", "", "", "", "", "", "", "", "", "", "", "", "", 
  "", "", "", "", "", 51.85, 875899., 127.657, 37.3, 13.416, 8.563, 
  32415.132, "", 141.171, 9.24, 19.6, 52.7, "", 3.4, 80.98, 0.887}, 
 {"CYP", "Europe", "Cyprus", "2020-03-22", 95., 11., 9.857, 1., 1., 0.143, 
  108.46, 12.559, 11.254, 1.142, 1.142, 0.163, "", 0., 0., 0., 0., 4.932, 
  5.631, 22.686, 25.901, "", "", "", "", "", "", "", "", "", "", "", "", "", 
  "", "", "", "", "", 51.85, 875899., 127.657, 37.3, 13.416, 8.563, 
  32415.132, "", 141.171, 9.24, 19.6, 52.7, "", 3.4, 80.98, 0.887}, 
 {"CYP", "Europe", "Cyprus", "2020-03-23", 116., 21., 11.857, 1., 0., 0.143, 
  132.435, 23.975, 13.537, 1.142, 0., 0.163, "", 0., 0., 0., 0., "", "", "", 
  "", "", "", "", "", "", "", "", "", "", "", "", "", "", "", "", "", "", "", 
  62.96, 875899., 127.657, 37.3, 13.416, 8.563, 32415.132, "", 141.171, 9.24, 
  19.6, 52.7, "", 3.4, 80.98, 0.887}, {"CYP", "Europe", "Cyprus", 
  "2020-03-24", 124., 8., 11.143, 3., 2., 0.429, 141.569, 9.133, 12.722, 
  3.425, 2.283, 0.489, 1.16, 4., 4.567, 24., 27.4, "", "", "", "", "", "", 
  "", "", "", "", "", "", "", "", "", "", "", "", "", "", "", "", 92.59, 
  875899., 127.657, 37.3, 13.416, 8.563, 32415.132, "", 141.171, 9.24, 19.6, 
  52.7, "", 3.4, 80.98, 0.887}, {"CYP", "Europe", "Cyprus", "2020-03-25", 
  132., 8., 11.857, 3., 0., 0.429, 150.702, 9.133, 13.537, 3.425, 0., 0.489, 
  1.16, 5., 5.708, 23., 26.259, "", "", "", "", "", "", "", "", "", "", "", 
  "", "", "", "", "", "", "", "", "", "", "", 92.59, 875899., 127.657, 37.3, 
  13.416, 8.563, 32415.132, "", 141.171, 9.24, 19.6, 52.7, "", 3.4, 80.98, 
  0.887}, {"CYP", "Europe", "Cyprus", "2020-03-26", 146., 14., 11.286, 3., 
  0., 0.429, 166.686, 15.984, 12.885, 3.425, 0., 0.489, 1.19, 6., 6.85, 21., 
  23.975, "", "", "", "", "", "", "", "", "", "", "", "", "", "", "", "", "", 
  "", "", "", "", "", 92.59, 875899., 127.657, 37.3, 13.416, 8.563, 
  32415.132, "", 141.171, 9.24, 19.6, 52.7, "", 3.4, 80.98, 0.887}, 
 {"CYP", "Europe", "Cyprus", "2020-03-27", 162., 16., 13.571, 5., 2., 0.714, 
  184.953, 18.267, 15.494, 5.708, 2.283, 0.815, 1.23, 8., 9.133, 29., 33.109, 
  "", "", "", "", "", "", "", "", "", "", "", "", "", "", "", "", "", "", "", 
  "", "", "", 92.59, 875899., 127.657, 37.3, 13.416, 8.563, 32415.132, "", 
  141.171, 9.24, 19.6, 52.7, "", 3.4, 80.98, 0.887}, 
 {"CYP", "Europe", "Cyprus", "2020-03-28", 179., 17., 13.571, 5., 0., 0.714, 
  204.361, 19.409, 15.494, 5.708, 0., 0.815, 1.26, 11., 12.559, 34., 38.817, 
  "", "", "", "", "", 5917., 6.755, "", "", "", "", "", "tests performed", 
  "", "", "", "", "", "", "", "", "", 92.59, 875899., 127.657, 37.3, 13.416, 
  8.563, 32415.132, "", 141.171, 9.24, 19.6, 52.7, "", 3.4, 80.98, 0.887}, 
 {"CYP", "Europe", "Cyprus", "2020-03-29", 214., 35., 17., 5., 0., 0.571, 
  244.32, 39.959, 19.409, 5.708, 0., 0.652, 1.3, 9., 10.275, 33., 37.676, 
  17.755, 20.27, 52.277, 59.684, 530., 6447., 7.36, 0.605, "", "", "", "", 
  "tests performed", "", "", "", "", "", "", "", "", "", 92.59, 875899., 
  127.657, 37.3, 13.416, 8.563, 32415.132, "", 141.171, 9.24, 19.6, 52.7, "", 
  3.4, 80.98, 0.887}, {"CYP", "Europe", "Cyprus", "2020-03-30", 230., 16., 
  16.286, 7., 2., 0.857, 262.587, 18.267, 18.593, 7.992, 2.283, 0.979, 1.31, 
  10., 11.417, 34., 38.817, "", "", "", "", 400., 6847., 7.817, 0.457, "", 
  "", "", "", "tests performed", "", "", "", "", "", "", "", "", "", 92.59, 
  875899., 127.657, 37.3, 13.416, 8.563, 32415.132, "", 141.171, 9.24, 19.6, 
  52.7, "", 3.4, 80.98, 0.887}, {"CYP", "Europe", "Cyprus", "2020-03-31", 
  262., 32., 19.714, 8., 1., 0.714, 299.121, 36.534, 22.507, 9.133, 1.142, 
  0.815, 1.32, 11., 12.559, 40., 45.667, "", "", "", "", 550., 7397., 8.445, 
  0.628, "", "", "", "", "tests performed", "", "", "", "", "", "", "", "", 
  "", 92.59, 875899., 127.657, 37.3, 13.416, 8.563, 32415.132, "", 141.171, 
  9.24, 19.6, 52.7, "", 3.4, 80.98, 0.887}, {"CYP", "Europe", "Cyprus", 
  "2020-04-01", 320., 58., 26.857, 9., 1., 0.857, 365.339, 66.218, 30.662, 
  10.275, 1.142, 0.979, 1.33, 11., 12.559, 54., 61.651, "", "", "", "", 779., 
  8176., 9.334, 0.889, "", "", "", "", "tests performed", "", "", "", "", "", 
  "", "", "", "", 92.59, 875899., 127.657, 37.3, 13.416, 8.563, 32415.132, 
  "", 141.171, 9.24, 19.6, 52.7, "", 3.4, 80.98, 0.887}, 
 {"CYP", "Europe", "Cyprus", "2020-04-02", 356., 36., 30., 10., 1., 1., 
  406.44, 41.101, 34.251, 11.417, 1.142, 1.142, 1.29, 9., 10.275, 51., 
  58.226, "", "", "", "", 603., 8779., 10.023, 0.688, "", "", "", "", 
  "tests performed", "", "", "", "", "", "", "", "", "", 92.59, 875899., 
  127.657, 37.3, 13.416, 8.563, 32415.132, "", 141.171, 9.24, 19.6, 52.7, "", 
  3.4, 80.98, 0.887}, {"CYP", "Europe", "Cyprus", "2020-04-03", 396., 40., 
  33.429, 11., 1., 0.857, 452.107, 45.667, 38.165, 12.559, 1.142, 0.979, 
  1.24, 12., 13.7, 55., 62.793, "", "", "", "", 668., 9447., 10.785, 0.763, 
  "", "", "", "", "tests performed", "", "", "", "", "", "", "", "", "", 
  92.59, 875899., 127.657, 37.3, 13.416, 8.563, 32415.132, "", 141.171, 9.24, 
  19.6, 52.7, "", 3.4, 80.98, 0.887}, {"CYP", "Europe", "Cyprus", 
  "2020-04-04", 426., 30., 35.286, 11., 0., 0.857, 486.357, 34.251, 40.285, 
  12.559, 0., 0.979, 1.19, 11., 12.559, 56., 63.934, "", "", "", "", 698., 
  10145., 11.582, 0.797, 604., 0.69, 0.058, 17.1, "tests performed", "", "", 
  "", "", "", "", "", "", "", 92.59, 875899., 127.657, 37.3, 13.416, 8.563, 
  32415.132, "", 141.171, 9.24, 19.6, 52.7, "", 3.4, 80.98, 0.887}, 
 {"CYP", "Europe", "Cyprus", "2020-04-05", 446., 20., 33.143, 9., -2., 0.571, 
  509.191, 22.834, 37.839, 10.275, -2.283, 0.652, 1.14, 11., 12.559, 55., 
  62.793, 8.877, 10.135, 36.496, 41.666, 792., 10937., 12.487, 0.904, 641., 
  0.732, 0.052, 19.3, "tests performed", "", "", "", "", "", "", "", "", "", 
  92.59, 875899., 127.657, 37.3, 13.416, 8.563, 32415.132, "", 141.171, 9.24, 
  19.6, 52.7, "", 3.4, 80.98, 0.887}, {"CYP", "Europe", "Cyprus", 
  "2020-04-06", 465., 19., 33.571, 9., 0., 0.286, 530.883, 21.692, 38.328, 
  10.275, 0., 0.326, 1.1, 11., 12.559, 48., 54.801, "", "", "", "", 718., 
  11655., 13.306, 0.82, 687., 0.784, 0.049, 20.5, "tests performed", "", "", 
  "", "", "", "", "", "", "", 92.59, 875899., 127.657, 37.3, 13.416, 8.563, 
  32415.132, "", 141.171, 9.24, 19.6, 52.7, "", 3.4, 80.98, 0.887}, 
 {"CYP", "Europe", "Cyprus", "2020-04-07", 494., 29., 33.143, 9., 0., 0.143, 
  563.992, 33.109, 37.839, 10.275, 0., 0.163, 1.08, 13., 14.842, 51., 58.226, 
  "", "", "", "", 1353., 13008., 14.851, 1.545, 802., 0.916, 0.041, 24.2, 
  "tests performed", "", "", "", "", "", "", "", "", "", 92.59, 875899., 
  127.657, 37.3, 13.416, 8.563, 32415.132, "", 141.171, 9.24, 19.6, 52.7, "", 
  3.4, 80.98, 0.887}, {"CYP", "Europe", "Cyprus", "2020-04-08", 526., 32., 
  29.429, 9., 0., 0., 600.526, 36.534, 33.598, 10.275, 0., 0., 1.05, 14., 
  15.984, 45., 51.376, "", "", "", "", 1256., 14264., 16.285, 1.434, 870., 
  0.993, 0.034, 29.6, "tests performed", "", "", "", "", "", "", "", "", "", 
  92.59, 875899., 127.657, 37.3, 13.416, 8.563, 32415.132, "", 141.171, 9.24, 
  19.6, 52.7, "", 3.4, 80.98, 0.887}, {"CYP", "Europe", "Cyprus", 
  "2020-04-09", 564., 38., 29.714, 10., 1., 0., 643.91, 43.384, 33.924, 
  11.417, 1.142, 0., 1.02, 12., 13.7, 51., 58.226, "", "", "", "", 1216., 
  15480., 17.673, 1.388, 957., 1.093, 0.031, 32.2, "tests performed", "", "", 
  "", "", "", "", "", "", "", 92.59, 875899., 127.657, 37.3, 13.416, 8.563, 
  32415.132, "", 141.171, 9.24, 19.6, 52.7, "", 3.4, 80.98, 0.887}, 
 {"CYP", "Europe", "Cyprus", "2020-04-10", 595., 31., 28.429, 10., 0., 
  -0.143, 679.302, 35.392, 32.456, 11.417, 0., -0.163, 0.99, 12., 13.7, 50., 
  57.084, "", "", "", "", 819., 16299., 18.608, 0.935, 979., 1.118, 0.029, 
  34.4, "tests performed", "", "", "", "", "", "", "", "", "", 92.59, 
  875899., 127.657, 37.3, 13.416, 8.563, 32415.132, "", 141.171, 9.24, 19.6, 
  52.7, "", 3.4, 80.98, 0.887}, {"CYP", "Europe", "Cyprus", "2020-04-11", 
  616., 21., 27.143, 10., 0., -0.143, 703.277, 23.975, 30.989, 11.417, 0., 
  -0.163, 0.95, 12., 13.7, 45., 51.376, "", "", "", "", 811., 17110., 19.534, 
  0.926, 995., 1.136, 0.027, 36.7, "tests performed", "", "", "", "", "", "", 
  "", "", "", 92.59, 875899., 127.657, 37.3, 13.416, 8.563, 32415.132, "", 
  141.171, 9.24, 19.6, 52.7, "", 3.4, 80.98, 0.887}, 
 {"CYP", "Europe", "Cyprus", "2020-04-12", 633., 17., 26.714, 11., 1., 0.286, 
  722.686, 19.409, 30.499, 12.559, 1.142, 0.326, 0.91, 13., 14.842, 42., 
  47.951, 7.891, 9.009, 19.727, 22.522, 804., 17914., 20.452, 0.918, 997., 
  1.138, 0.027, 37.3, "tests performed", "", "", "", "", "", "", "", "", "", 
  92.59, 875899., 127.657, 37.3, 13.416, 8.563, 32415.132, "", 141.171, 9.24, 
  19.6, 52.7, "", 3.4, 80.98, 0.887}, {"CYP", "Europe", "Cyprus", 
  "2020-04-13", 662., 29., 28.143, 12., 1., 0.429, 755.795, 33.109, 32.13, 
  13.7, 1.142, 0.489, 0.88, 13., 14.842, 39., 44.526, "", "", "", "", 891., 
  18805., 21.469, 1.017, 1021., 1.166, 0.028, 36.3, "tests performed", "", 
  "", "", "", "", "", "", "", "", 92.59, 875899., 127.657, 37.3, 13.416, 
  8.563, 32415.132, "", 141.171, 9.24, 19.6, 52.7, "", 3.4, 80.98, 0.887}, 
 {"CYP", "Europe", "Cyprus", "2020-04-14", 695., 33., 28.714, 12., 0., 0.429, 
  793.47, 37.676, 32.783, 13.7, 0., 0.489, 0.85, 12., 13.7, 40., 45.667, "", 
  "", "", "", 1703., 20508., 23.414, 1.944, 1071., 1.223, 0.027, 37.3, 
  "tests performed", "", "", "", "", "", "", "", "", "", 92.59, 875899., 
  127.657, 37.3, 13.416, 8.563, 32415.132, "", 141.171, 9.24, 19.6, 52.7, "", 
  3.4, 80.98, 0.887}, {"CYP", "Europe", "Cyprus", "2020-04-15", 715., 20., 
  27., 12., 0., 0.429, 816.304, 22.834, 30.825, 13.7, 0., 0.489, 0.81, 12., 
  13.7, 40., 45.667, "", "", "", "", 2312., 22820., 26.053, 2.64, 1222., 
  1.395, 0.022, 45.3, "tests performed", "", "", "", "", "", "", "", "", "", 
  92.59, 875899., 127.657, 37.3, 13.416, 8.563, 32415.132, "", 141.171, 9.24, 
  19.6, 52.7, "", 3.4, 80.98, 0.887}, {"CYP", "Europe", "Cyprus", 
  "2020-04-16", 735., 20., 24.429, 12., 0., 0.286, 839.138, 22.834, 27.89, 
  13.7, 0., 0.326, 0.77, 12., 13.7, 36., 41.101, "", "", "", "", 2905., 
  25725., 29.37, 3.317, 1464., 1.671, 0.017, 59.9, "tests performed", "", "", 
  "", "", "", "", "", "", "", 94.44, 875899., 127.657, 37.3, 13.416, 8.563, 
  32415.132, "", 141.171, 9.24, 19.6, 52.7, "", 3.4, 80.98, 0.887}, 
 {"CYP", "Europe", "Cyprus", "2020-04-17", 750., 15., 22.143, 12., 0., 0.286, 
  856.263, 17.125, 25.28, 13.7, 0., 0.326, 0.73, 13., 14.842, 40., 45.667, 
  "", "", "", "", 3241., 28966., 33.07, 3.7, 1810., 2.066, 0.012, 81.7, 
  "tests performed", "", "", "", "", "", "", "", "", "", 94.44, 875899., 
  127.657, 37.3, 13.416, 8.563, 32415.132, "", 141.171, 9.24, 19.6, 52.7, "", 
  3.4, 80.98, 0.887}, {"CYP", "Europe", "Cyprus", "2020-04-18", 761., 11., 
  20.714, 12., 0., 0.286, 868.822, 12.559, 23.649, 13.7, 0., 0.326, 0.69, 
  13., 14.842, 36., 41.101, "", "", "", "", 3209., 32175., 36.734, 3.664, 
  2152., 2.457, 0.01, 103.9, "tests performed", "", "", "", "", "", "", "", 
  "", "", 94.44, 875899., 127.657, 37.3, 13.416, 8.563, 32415.132, "", 
  141.171, 9.24, 19.6, 52.7, "", 3.4, 80.98, 0.887}, 
 {"CYP", "Europe", "Cyprus", "2020-04-19", 767., 6., 19.143, 12., 0., 0.143, 
  875.672, 6.85, 21.855, 13.7, 0., 0.163, 0.66, 12., 13.7, 36., 41.101, 
  4.932, 5.631, 10.85, 12.387, 1803., 33978., 38.792, 2.058, 2295., 2.62, 
  0.008, 119.9, "tests performed", "", "", "", "", "", "", "", "", "", 94.44, 
  875899., 127.657, 37.3, 13.416, 8.563, 32415.132, "", 141.171, 9.24, 19.6, 
  52.7, "", 3.4, 80.98, 0.887}, {"CYP", "Europe", "Cyprus", "2020-04-20", 
  772., 5., 15.714, 12., 0., 0., 881.38, 5.708, 17.941, 13.7, 0., 0., 0.64, 
  13., 14.842, 33., 37.676, "", "", "", "", 1669., 35647., 40.698, 1.905, 
  2406., 2.747, 0.007, 153.1, "tests performed", "", "", "", "", "", "", "", 
  "", "", 94.44, 875899., 127.657, 37.3, 13.416, 8.563, 32415.132, "", 
  141.171, 9.24, 19.6, 52.7, "", 3.4, 80.98, 0.887}, 
 {"CYP", "Europe", "Cyprus", "2020-04-21", 784., 12., 12.714, 12., 0., 0., 
  895.08, 13.7, 14.516, 13.7, 0., 0., 0.63, 12., 13.7, 36., 41.101, "", "", 
  "", "", 1325., 36972., 42.21, 1.513, 2352., 2.685, 0.005, 185., 
  "tests performed", "", "", "", "", "", "", "", "", "", 94.44, 875899., 
  127.657, 37.3, 13.416, 8.563, 32415.132, "", 141.171, 9.24, 19.6, 52.7, "", 
  3.4, 80.98, 0.887}, {"CYP", "Europe", "Cyprus", "2020-04-22", 790., 6., 
  10.714, 13., 1., 0.143, 901.93, 6.85, 12.232, 14.842, 1.142, 0.163, 0.62, 
  11., 12.559, 34., 38.817, "", "", "", "", 1441., 38413., 43.856, 1.645, 
  2228., 2.544, 0.005, 208., "tests performed", "", "", "", "", "", "", "", 
  "", "", 94.44, 875899., 127.657, 37.3, 13.416, 8.563, 32415.132, "", 
  141.171, 9.24, 19.6, 52.7, "", 3.4, 80.98, 0.887}, 
 {"CYP", "Europe", "Cyprus", "2020-04-23", 795., 5., 8.571, 13., 0., 0.143, 
  907.639, 5.708, 9.786, 14.842, 0., 0.163, 0.62, 10., 11.417, 31., 35.392, 
  "", "", "", "", 2322., 40735., 46.507, 2.651, 2144., 2.448, 0.004, 250.1, 
  "tests performed", "", "", "", "", "", "", "", "", "", 94.44, 875899., 
  127.657, 37.3, 13.416, 8.563, 32415.132, "", 141.171, 9.24, 19.6, 52.7, "", 
  3.4, 80.98, 0.887}, {"CYP", "Europe", "Cyprus", "2020-04-24", 804., 9., 
  7.714, 14., 1., 0.286, 917.914, 10.275, 8.807, 15.984, 1.142, 0.326, 0.62, 
  9., 10.275, 32., 36.534, "", "", "", "", 2698., 43433., 49.587, 3.08, 
  2067., 2.36, 0.004, 268., "tests performed", "", "", "", "", "", "", "", 
  "", "", 94.44, 875899., 127.657, 37.3, 13.416, 8.563, 32415.132, "", 
  141.171, 9.24, 19.6, 52.7, "", 3.4, 80.98, 0.887}, 
 {"CYP", "Europe", "Cyprus", "2020-04-25", 810., 6., 7., 14., 0., 0.286, 
  924.764, 6.85, 7.992, 15.984, 0., 0.326, 0.63, 9., 10.275, 33., 37.676, "", 
  "", "", "", 2467., 45900., 52.403, 2.817, 1961., 2.239, 0.004, 280.1, 
  "tests performed", "", "", "", "", "", "", "", "", "", 94.44, 875899., 
  127.657, 37.3, 13.416, 8.563, 32415.132, "", 141.171, 9.24, 19.6, 52.7, "", 
  3.4, 80.98, 0.887}, {"CYP", "Europe", "Cyprus", "2020-04-26", 817., 7., 
  7.143, 14., 0., 0.286, 932.756, 7.992, 8.155, 15.984, 0., 0.326, 0.63, 9., 
  10.275, 30., 34.251, 1.973, 2.252, 5.918, 6.757, 2415., 48315., 55.16, 
  2.757, 2048., 2.338, 0.003, 286.7, "tests performed", "", "", "", "", "", 
  "", "", "", "", 94.44, 875899., 127.657, 37.3, 13.416, 8.563, 32415.132, 
  "", 141.171, 9.24, 19.6, 52.7, "", 3.4, 80.98, 0.887}, 
 {"CYP", "Europe", "Cyprus", "2020-04-27", 822., 5., 7.143, 15., 1., 0.429, 
  938.464, 5.708, 8.155, 17.125, 1.142, 0.489, 0.65, 7., 7.992, 29., 33.109, 
  "", "", "", "", 1796., 50111., 57.211, 2.05, 2066., 2.359, 0.003, 289.2, 
  "tests performed", "", "", "", "", "", "", "", "", "", 94.44, 875899., 
  127.657, 37.3, 13.416, 8.563, 32415.132, "", 141.171, 9.24, 19.6, 52.7, "", 
  3.4, 80.98, 0.887}, {"CYP", "Europe", "Cyprus", "2020-04-28", 837., 15., 
  7.571, 15., 0., 0.429, 955.59, 17.125, 8.644, 17.125, 0., 0.489, 0.66, 6., 
  6.85, 26., 29.684, "", "", "", "", 2999., 53110., 60.635, 3.424, 2305., 
  2.632, 0.003, 304.5, "tests performed", "", "", "", "", "", "", "", "", "", 
  94.44, 875899., 127.657, 37.3, 13.416, 8.563, 32415.132, "", 141.171, 9.24, 
  19.6, 52.7, "", 3.4, 80.98, 0.887}, {"CYP", "Europe", "Cyprus", 
  "2020-04-29", 843., 6., 7.571, 15., 0., 0.286, 962.44, 6.85, 8.644, 17.125, 
  0., 0.326, 0.66, 6., 6.85, 27., 30.825, "", "", "", "", 2436., 55546., 
  63.416, 2.781, 2448., 2.795, 0.003, 323.3, "tests performed", "", "", "", 
  "", "", "", "", "", "", 94.44, 875899., 127.657, 37.3, 13.416, 8.563, 
  32415.132, "", 141.171, 9.24, 19.6, 52.7, "", 3.4, 80.98, 0.887}, 
 {"CYP", "Europe", "Cyprus", "2020-04-30", 850., 7., 7.857, 15., 0., 0.286, 
  970.432, 7.992, 8.97, 17.125, 0., 0.326, 0.66, 6., 6.85, 25., 28.542, "", 
  "", "", "", 2454., 58000., 66.218, 2.802, 2466., 2.815, 0.003, 313.9, 
  "tests performed", "", "", "", "", "", "", "", "", "", 94.44, 875899., 
  127.657, 37.3, 13.416, 8.563, 32415.132, "", 141.171, 9.24, 19.6, 52.7, "", 
  3.4, 80.98, 0.887}, {"CYP", "Europe", "Cyprus", "2020-05-01", 857., 7., 
  7.571, 15., 0., 0.143, 978.423, 7.992, 8.644, 17.125, 0., 0.163, 0.65, 6., 
  6.85, 24., 27.4, "", "", "", "", 2427., 60427., 68.989, 2.771, 2428., 
  2.772, 0.003, 320.7, "tests performed", "", "", "", "", "", "", "", "", "", 
  94.44, 875899., 127.657, 37.3, 13.416, 8.563, 32415.132, "", 141.171, 9.24, 
  19.6, 52.7, "", 3.4, 80.98, 0.887}, {"CYP", "Europe", "Cyprus", 
  "2020-05-02", 864., 7., 7.714, 15., 0., 0.143, 986.415, 7.992, 8.807, 
  17.125, 0., 0.163, 0.65, 6., 6.85, 24., 27.4, "", "", "", "", 1731., 
  62158., 70.965, 1.976, 2323., 2.652, 0.003, 301.1, "tests performed", "", 
  "", "", "", "", "", "", "", "", 94.44, 875899., 127.657, 37.3, 13.416, 
  8.563, 32415.132, "", 141.171, 9.24, 19.6, 52.7, "", 3.4, 80.98, 0.887}, 
 {"CYP", "Europe", "Cyprus", "2020-05-03", 872., 8., 7.857, 15., 0., 0.143, 
  995.549, 9.133, 8.97, 17.125, 0., 0.163, 0.64, 6., 6.85, 23., 26.259, 
  0.986, 1.126, 5.918, 6.757, 1968., 64126., 73.212, 2.247, 2259., 2.579, 
  0.003, 287.5, "tests performed", "", "", "", "", "", "", "", "", "", 94.44, 
  875899., 127.657, 37.3, 13.416, 8.563, 32415.132, "", 141.171, 9.24, 19.6, 
  52.7, "", 3.4, 80.98, 0.887}, {"CYP", "Europe", "Cyprus", "2020-05-04", 
  874., 2., 7.429, 15., 0., 0., 997.832, 2.283, 8.481, 17.125, 0., 0., 0.62, 
  6., 6.85, 22., 25.117, "", "", "", "", 1490., 65616., 74.913, 1.701, 2215., 
  2.529, 0.003, 298.2, "tests performed", "", "", "", "", "", "", "", "", "", 
  92.59, 875899., 127.657, 37.3, 13.416, 8.563, 32415.132, "", 141.171, 9.24, 
  19.6, 52.7, "", 3.4, 80.98, 0.887}, {"CYP", "Europe", "Cyprus", 
  "2020-05-05", 878., 4., 5.857, 15., 0., 0., 1002.399, 4.567, 6.687, 17.125, 
  0., 0., 0.62, 5., 5.708, 24., 27.4, "", "", "", "", 1250., 66866., 76.34, 
  1.427, 1965., 2.243, 0.003, 335.5, "tests performed", "", "", "", "", "", 
  "", "", "", "", 92.59, 875899., 127.657, 37.3, 13.416, 8.563, 32415.132, 
  "", 141.171, 9.24, 19.6, 52.7, "", 3.4, 80.98, 0.887}, 
 {"CYP", "Europe", "Cyprus", "2020-05-06", 883., 5., 5.714, 15., 0., 0., 
  1008.107, 5.708, 6.524, 17.125, 0., 0., 0.62, 5., 5.708, 23., 26.259, "", 
  "", "", "", 2062., 68928., 78.694, 2.354, 1912., 2.183, 0.003, 334.6, 
  "tests performed", "", "", "", "", "", "", "", "", "", 92.59, 875899., 
  127.657, 37.3, 13.416, 8.563, 32415.132, "", 141.171, 9.24, 19.6, 52.7, "", 
  3.4, 80.98, 0.887}, {"CYP", "Europe", "Cyprus", "2020-05-07", 889., 6., 
  5.571, 15., 0., 0., 1014.957, 6.85, 6.361, 17.125, 0., 0., 0.62, 5., 5.708, 
  19., 21.692, "", "", "", "", 1774., 70702., 80.719, 2.025, 1815., 2.072, 
  0.003, 325.8, "tests performed", "", "", "", "", "", "", "", "", "", 92.59, 
  875899., 127.657, 37.3, 13.416, 8.563, 32415.132, "", 141.171, 9.24, 19.6, 
  52.7, "", 3.4, 80.98, 0.887}, {"CYP", "Europe", "Cyprus", "2020-05-08", 
  891., 2., 4.857, 15., 0., 0., 1017.241, 2.283, 5.545, 17.125, 0., 0., 0.61, 
  5., 5.708, 19., 21.692, "", "", "", "", 1957., 72659., 82.954, 2.234, 
  1747., 1.995, 0.003, 359.7, "tests performed", "", "", "", "", "", "", "", 
  "", "", 92.59, 875899., 127.657, 37.3, 13.416, 8.563, 32415.132, "", 
  141.171, 9.24, 19.6, 52.7, "", 3.4, 80.98, 0.887}, 
 {"CYP", "Europe", "Cyprus", "2020-05-09", 892., 1., 4., 15., 0., 0., 
  1018.382, 1.142, 4.567, 17.125, 0., 0., 0.61, 5., 5.708, 19., 21.692, "", 
  "", "", "", 1978., 74637., 85.212, 2.258, 1783., 2.036, 0.002, 445.8, 
  "tests performed", "", "", "", "", "", "", "", "", "", 92.59, 875899., 
  127.657, 37.3, 13.416, 8.563, 32415.132, "", 141.171, 9.24, 19.6, 52.7, "", 
  3.4, 80.98, 0.887}, {"CYP", "Europe", "Cyprus", "2020-05-10", 898., 6., 
  3.714, 16., 1., 0.143, 1025.232, 6.85, 4.241, 18.267, 1.142, 0.163, 0.62, 
  4., 4.567, 20., 22.834, 0.986, 1.126, 5.918, 6.757, 1393., 76030., 86.802, 
  1.59, 1701., 1.942, 0.002, 458., "tests performed", "", "", "", "", "", "", 
  "", "", "", 92.59, 875899., 127.657, 37.3, 13.416, 8.563, 32415.132, "", 
  141.171, 9.24, 19.6, 52.7, "", 3.4, 80.98, 0.887}, 
 {"CYP", "Europe", "Cyprus", "2020-05-11", 901., 3., 3.857, 16., 0., 0.143, 
  1028.657, 3.425, 4.404, 18.267, 0., 0.163, 0.62, 4., 4.567, 22., 25.117, 
  "", "", "", "", 1046., 77076., 87.996, 1.194, 1637., 1.869, 0.002, 424.4, 
  "tests performed", "", "", "", "", "", "", "", "", "", 92.59, 875899., 
  127.657, 37.3, 13.416, 8.563, 32415.132, "", 141.171, 9.24, 19.6, 52.7, "", 
  3.4, 80.98, 0.887}, {"CYP", "Europe", "Cyprus", "2020-05-12", 903., 2., 
  3.571, 16., 0., 0.143, 1030.941, 2.283, 4.077, 18.267, 0., 0.163, 0.63, 4., 
  4.567, 15., 17.125, "", "", "", "", 1153., 78229., 89.313, 1.316, 1623., 
  1.853, 0.002, 454.5, "tests performed", "", "", "", "", "", "", "", "", "", 
  92.59, 875899., 127.657, 37.3, 13.416, 8.563, 32415.132, "", 141.171, 9.24, 
  19.6, 52.7, "", 3.4, 80.98, 0.887}, {"CYP", "Europe", "Cyprus", 
  "2020-05-13", 905., 2., 3.143, 17., 1., 0.286, 1033.224, 2.283, 3.588, 
  19.409, 1.142, 0.326, 0.64, 3., 3.425, 12., 13.7, "", "", "", "", 1946., 
  80175., 91.535, 2.222, 1607., 1.835, 0.002, 511.3, "tests performed", "", 
  "", "", "", "", "", "", "", "", 92.59, 875899., 127.657, 37.3, 13.416, 
  8.563, 32415.132, "", 141.171, 9.24, 19.6, 52.7, "", 3.4, 80.98, 0.887}, 
 {"CYP", "Europe", "Cyprus", "2020-05-14", 907., 2., 2.571, 17., 0., 0.286, 
  1035.508, 2.283, 2.936, 19.409, 0., 0.326, 0.65, 3., 3.425, 10., 11.417, 
  "", "", "", "", 1659., 81834., 93.429, 1.894, 1590., 1.815, 0.002, 618.4, 
  "tests performed", "", "", "", "", "", "", "", "", "", 92.59, 875899., 
  127.657, 37.3, 13.416, 8.563, 32415.132, "", 141.171, 9.24, 19.6, 52.7, "", 
  3.4, 80.98, 0.887}, {"CYP", "Europe", "Cyprus", "2020-05-15", 910., 3., 
  2.714, 17., 0., 0.286, 1038.933, 3.425, 3.099, 19.409, 0., 0.326, 0.67, 3., 
  3.425, 9., 10.275, "", "", "", "", 1794., 83628., 95.477, 2.048, 1567., 
  1.789, 0.002, 577.4, "tests performed", "", "", "", "", "", "", "", "", "", 
  92.59, 875899., 127.657, 37.3, 13.416, 8.563, 32415.132, "", 141.171, 9.24, 
  19.6, 52.7, "", 3.4, 80.98, 0.887}, {"CYP", "Europe", "Cyprus", 
  "2020-05-16", 914., 4., 3.143, 17., 0., 0.286, 1043.499, 4.567, 3.588, 
  19.409, 0., 0.326, 0.69, 3., 3.425, 8., 9.133, "", "", "", "", 1564., 
  85192., 97.262, 1.786, 1508., 1.722, 0.002, 479.8, "tests performed", "", 
  "", "", "", "", "", "", "", "", 92.59, 875899., 127.657, 37.3, 13.416, 
  8.563, 32415.132, "", 141.171, 9.24, 19.6, 52.7, "", 3.4, 80.98, 0.887}, 
 {"CYP", "Europe", "Cyprus", "2020-05-17", 916., 2., 2.571, 17., 0., 0.143, 
  1045.783, 2.283, 2.936, 19.409, 0., 0.163, 0.69, 3., 3.425, 8., 9.133, "", 
  "", 0.986, 1.126, 2248., 87440., 99.829, 2.567, 1630., 1.861, 0.002, 634., 
  "tests performed", "", "", "", "", "", "", "", "", "", 92.59, 875899., 
  127.657, 37.3, 13.416, 8.563, 32415.132, "", 141.171, 9.24, 19.6, 52.7, "", 
  3.4, 80.98, 0.887}, {"CYP", "Europe", "Cyprus", "2020-05-18", 917., 1., 
  2.286, 17., 0., 0.143, 1046.924, 1.142, 2.61, 19.409, 0., 0.163, 0.71, 3., 
  3.425, 8., 9.133, "", "", "", "", 1287., 88727., 101.298, 1.469, 1664., 
  1.9, 0.001, 727.9, "tests performed", "", "", "", "", "", "", "", "", "", 
  92.59, 875899., 127.657, 37.3, 13.416, 8.563, 32415.132, "", 141.171, 9.24, 
  19.6, 52.7, "", 3.4, 80.98, 0.887}, {"CYP", "Europe", "Cyprus", 
  "2020-05-19", 918., 1., 2.143, 17., 0., 0.143, 1048.066, 1.142, 2.446, 
  19.409, 0., 0.163, 0.74, 4., 4.567, 7., 7.992, "", "", "", "", 1882., 
  90609., 103.447, 2.149, 1769., 2.02, 0.001, 825.5, "tests performed", "", 
  "", "", "", "", "", "", "", "", 92.59, 875899., 127.657, 37.3, 13.416, 
  8.563, 32415.132, "", 141.171, 9.24, 19.6, 52.7, "", 3.4, 80.98, 0.887}, 
 {"CYP", "Europe", "Cyprus", "2020-05-20", 922., 4., 2.429, 17., 0., 0., 
  1052.633, 4.567, 2.773, 19.409, 0., 0., 0.78, 4., 4.567, 9., 10.275, "", 
  "", "", "", 1984., 92593., 105.712, 2.265, 1774., 2.025, 0.001, 730.3, 
  "tests performed", "", "", "", "", "", "", "", "", "", 92.59, 875899., 
  127.657, 37.3, 13.416, 8.563, 32415.132, "", 141.171, 9.24, 19.6, 52.7, "", 
  3.4, 80.98, 0.887}, {"CYP", "Europe", "Cyprus", "2020-05-21", 923., 1., 
  2.286, 17., 0., 0., 1053.774, 1.142, 2.61, 19.409, 0., 0., 0.8, 4., 4.567, 
  8., 9.133, "", "", "", "", 2647., 95240., 108.734, 3.022, 1915., 2.186, 
  0.001, 837.7, "tests performed", "", "", "", "", "", "", "", "", "", 76.85, 
  875899., 127.657, 37.3, 13.416, 8.563, 32415.132, "", 141.171, 9.24, 19.6, 
  52.7, "", 3.4, 80.98, 0.887}, {"CYP", "Europe", "Cyprus", "2020-05-22", 
  927., 4., 2.429, 17., 0., 0., 1058.341, 4.567, 2.773, 19.409, 0., 0., 0.84, 
  4., 4.567, 9., 10.275, "", "", "", "", 1970., 97210., 110.983, 2.249, 
  1940., 2.215, 0.001, 798.7, "tests performed", "", "", "", "", "", "", "", 
  "", "", 76.85, 875899., 127.657, 37.3, 13.416, 8.563, 32415.132, "", 
  141.171, 9.24, 19.6, 52.7, "", 3.4, 80.98, 0.887}, 
 {"CYP", "Europe", "Cyprus", "2020-05-23", 927., 0., 1.857, 17., 0., 0., 
  1058.341, 0., 2.12, 19.409, 0., 0., 0.85, 4., 4.567, 9., 10.275, "", "", 
  "", "", 2414., 99624., 113.739, 2.756, 2062., 2.354, 0.001, 1110.4, 
  "tests performed", "", "", "", "", "", "", "", "", "", 76.85, 875899., 
  127.657, 37.3, 13.416, 8.563, 32415.132, "", 141.171, 9.24, 19.6, 52.7, "", 
  3.4, 80.98, 0.887}, {"CYP", "Europe", "Cyprus", "2020-05-24", 935., 8., 
  2.714, 17., 0., 0., 1067.475, 9.133, 3.099, 19.409, 0., 0., 0.89, 3., 
  3.425, 8., 9.133, 0.986, 1.126, 0.986, 1.126, 1953., 101577., 115.969, 
  2.23, 2020., 2.306, 0.001, 744.3, "tests performed", "", "", "", "", "", 
  "", "", "", "", 76.85, 875899., 127.657, 37.3, 13.416, 8.563, 32415.132, 
  "", 141.171, 9.24, 19.6, 52.7, "", 3.4, 80.98, 0.887}, 
 {"CYP", "Europe", "Cyprus", "2020-05-25", 937., 2., 2.857, 17., 0., 0., 
  1069.758, 2.283, 3.262, 19.409, 0., 0., 0.86, 3., 3.425, 8., 9.133, "", "", 
  "", "", 2128., 103705., 118.398, 2.43, 2140., 2.443, 0.001, 749., 
  "tests performed", "", "", "", "", "", "", "", "", "", 76.85, 875899., 
  127.657, 37.3, 13.416, 8.563, 32415.132, "", 141.171, 9.24, 19.6, 52.7, "", 
  3.4, 80.98, 0.887}, {"CYP", "Europe", "Cyprus", "2020-05-26", 939., 2., 3., 
  17., 0., 0., 1072.041, 2.283, 3.425, 19.409, 0., 0., 0.85, 3., 3.425, 9., 
  10.275, "", "", "", "", 2214., 105919., 120.926, 2.528, 2187., 2.497, 
  0.001, 729., "tests performed", "", "", "", "", "", "", "", "", "", 76.85, 
  875899., 127.657, 37.3, 13.416, 8.563, 32415.132, "", 141.171, 9.24, 19.6, 
  52.7, "", 3.4, 80.98, 0.887}, {"CYP", "Europe", "Cyprus", "2020-05-27", 
  939., 0., 2.429, 17., 0., 0., 1072.041, 0., 2.773, 19.409, 0., 0., 0.84, 
  3., 3.425, 8., 9.133, "", "", "", "", 2640., 108559., 123.94, 3.014, 2281., 
  2.604, 0.001, 939.1, "tests performed", "", "", "", "", "", "", "", "", "", 
  76.85, 875899., 127.657, 37.3, 13.416, 8.563, 32415.132, "", 141.171, 9.24, 
  19.6, 52.7, "", 3.4, 80.98, 0.887}, {"CYP", "Europe", "Cyprus", 
  "2020-05-28", 941., 2., 2.571, 17., 0., 0., 1074.325, 2.283, 2.936, 19.409, 
  0., 0., 0.86, 3., 3.425, 7., 7.992, "", "", "", "", 2602., 111161., 
  126.911, 2.971, 2274., 2.596, 0.001, 884.5, "tests performed", "", "", "", 
  "", "", "", "", "", "", 76.85, 875899., 127.657, 37.3, 13.416, 8.563, 
  32415.132, "", 141.171, 9.24, 19.6, 52.7, "", 3.4, 80.98, 0.887}, 
 {"CYP", "Europe", "Cyprus", "2020-05-29", 942., 1., 2.143, 17., 0., 0., 
  1075.466, 1.142, 2.446, 19.409, 0., 0., 0.88, 3., 3.425, 6., 6.85, "", "", 
  "", "", 2363., 113524., 129.609, 2.698, 2331., 2.661, 0.001, 1087.7, 
  "tests performed", "", "", "", "", "", "", "", "", "", 76.85, 875899., 
  127.657, 37.3, 13.416, 8.563, 32415.132, "", 141.171, 9.24, 19.6, 52.7, "", 
  3.4, 80.98, 0.887}, {"CYP", "Europe", "Cyprus", "2020-05-30", 944., 2., 
  2.429, 17., 0., 0., 1077.75, 2.283, 2.773, 19.409, 0., 0., 0.91, 3., 3.425, 
  6., 6.85, "", "", "", "", 2061., 115585., 131.962, 2.353, 2280., 2.603, 
  0.001, 938.7, "tests performed", "", "", "", "", "", "", "", "", "", 76.85, 
  875899., 127.657, 37.3, 13.416, 8.563, 32415.132, "", 141.171, 9.24, 19.6, 
  52.7, "", 3.4, 80.98, 0.887}, {"CYP", "Europe", "Cyprus", "2020-05-31", 
  944., 0., 1.286, 17., 0., 0., 1077.75, 0., 1.468, 19.409, 0., 0., 0.94, 3., 
  3.425, 6., 6.85, "", "", 0.986, 1.126, 1717., 117302., 133.922, 1.96, 
  2246., 2.564, 0.001, 1746.5, "tests performed", "", "", "", "", "", "", "", 
  "", "", 76.85, 875899., 127.657, 37.3, 13.416, 8.563, 32415.132, "", 
  141.171, 9.24, 19.6, 52.7, "", 3.4, 80.98, 0.887}, 
 {"CYP", "Europe", "Cyprus", "2020-06-01", 949., 5., 1.714, 17., 0., 0., 
  1083.458, 5.708, 1.957, 19.409, 0., 0., 1., 3., 3.425, 6., 6.85, "", "", 
  "", "", 1504., 118806., 135.639, 1.717, 2157., 2.463, 0.001, 1258.5, 
  "tests performed", "", "", "", "", "", "", "", "", "", 76.85, 875899., 
  127.657, 37.3, 13.416, 8.563, 32415.132, "", 141.171, 9.24, 19.6, 52.7, "", 
  3.4, 80.98, 0.887}, {"CYP", "Europe", "Cyprus", "2020-06-02", 952., 3., 
  1.857, 17., 0., 0., 1086.883, 3.425, 2.12, 19.409, 0., 0., 1.01, 3., 3.425, 
  6., 6.85, "", "", "", "", 1473., 120279., 137.321, 1.682, 2051., 2.342, 
  0.001, 1104.5, "tests performed", "", "", "", "", "", "", "", "", "", 
  76.85, 875899., 127.657, 37.3, 13.416, 8.563, 32415.132, "", 141.171, 9.24, 
  19.6, 52.7, "", 3.4, 80.98, 0.887}, {"CYP", "Europe", "Cyprus", 
  "2020-06-03", 958., 6., 2.714, 17., 0., 0., 1093.733, 6.85, 3.099, 19.409, 
  0., 0., 1.02, 3., 3.425, 7., 7.992, "", "", "", "", 2928., 123207., 
  140.663, 3.343, 2093., 2.39, 0.001, 771.2, "tests performed", "", "", "", 
  "", "", "", "", "", "", 76.85, 875899., 127.657, 37.3, 13.416, 8.563, 
  32415.132, "", 141.171, 9.24, 19.6, 52.7, "", 3.4, 80.98, 0.887}, 
 {"CYP", "Europe", "Cyprus", "2020-06-04", 958., 0., 2.429, 17., 0., 0., 
  1093.733, 0., 2.773, 19.409, 0., 0., 0.99, 3., 3.425, 7., 7.992, "", "", 
  "", "", 1996., 125203., 142.942, 2.279, 2006., 2.29, 0.001, 825.9, 
  "tests performed", "", "", "", "", "", "", "", "", "", 76.85, 875899., 
  127.657, 37.3, 13.416, 8.563, 32415.132, "", 141.171, 9.24, 19.6, 52.7, "", 
  3.4, 80.98, 0.887}, {"CYP", "Europe", "Cyprus", "2020-06-05", 960., 2., 
  2.571, 17., 0., 0., 1096.017, 2.283, 2.936, 19.409, 0., 0., 0.98, 3., 
  3.425, 7., 7.992, "", "", "", "", 1836., 127039., 145.038, 2.096, 1931., 
  2.205, 0.001, 751.1, "tests performed", "", "", "", "", "", "", "", "", "", 
  76.85, 875899., 127.657, 37.3, 13.416, 8.563, 32415.132, "", 141.171, 9.24, 
  19.6, 52.7, "", 3.4, 80.98, 0.887}, {"CYP", "Europe", "Cyprus", 
  "2020-06-06", 960., 0., 2.286, 18., 1., 0.143, 1096.017, 0., 2.61, 20.55, 
  1.142, 0.163, 0.98, 2., 2.283, 6., 6.85, "", "", "", "", 2054., 129093., 
  147.383, 2.345, 1930., 2.203, 0.001, 844.3, "tests performed", "", "", "", 
  "", "", "", "", "", "", 76.85, 875899., 127.657, 37.3, 13.416, 8.563, 
  32415.132, "", 141.171, 9.24, 19.6, 52.7, "", 3.4, 80.98, 0.887}, 
 {"CYP", "Europe", "Cyprus", "2020-06-07", 964., 4., 2.857, 18., 0., 0.143, 
  1100.584, 4.567, 3.262, 20.55, 0., 0.163, 1., 2., 2.283, 5., 5.708, "", "", 
  0.986, 1.126, 2364., 131457., 150.082, 2.699, 2022., 2.308, 0.001, 707.7, 
  "tests performed", "", "", "", "", "", "", "", "", "", 76.85, 875899., 
  127.657, 37.3, 13.416, 8.563, 32415.132, "", 141.171, 9.24, 19.6, 52.7, "", 
  3.4, 80.98, 0.887}, {"CYP", "Europe", "Cyprus", "2020-06-08", 970., 6., 3., 
  18., 0., 0.143, 1107.434, 6.85, 3.425, 20.55, 0., 0.163, 0.99, 2., 2.283, 
  5., 5.708, "", "", "", "", 799., 132256., 150.995, 0.912, 1921., 2.193, 
  0.002, 640.3, "tests performed", "", "", "", "", "", "", "", "", "", 71.3, 
  875899., 127.657, 37.3, 13.416, 8.563, 32415.132, "", 141.171, 9.24, 19.6, 
  52.7, "", 3.4, 80.98, 0.887}, {"CYP", "Europe", "Cyprus", "2020-06-09", 
  972., 2., 2.857, 18., 0., 0.143, 1109.717, 2.283, 3.262, 20.55, 0., 0.163, 
  0.96, 2., 2.283, 4., 4.567, "", "", "", "", 484., 132740., 151.547, 0.553, 
  1780., 2.032, 0.002, 623., "tests performed", "", "", "", "", "", "", "", 
  "", "", 62.96, 875899., 127.657, 37.3, 13.416, 8.563, 32415.132, "", 
  141.171, 9.24, 19.6, 52.7, "", 3.4, 80.98, 0.887}, 
 {"CYP", "Europe", "Cyprus", "2020-06-10", 974., 2., 2.286, 18., 0., 0.143, 
  1112., 2.283, 2.61, 20.55, 0., 0.163, 0.92, 2., 2.283, 4., 4.567, "", "", 
  "", "", 1369., 134109., 153.11, 1.563, 1557., 1.778, 0.001, 681.1, 
  "tests performed", "", "", "", "", "", "", "", "", "", 62.96, 875899., 
  127.657, 37.3, 13.416, 8.563, 32415.132, "", 141.171, 9.24, 19.6, 52.7, "", 
  3.4, 80.98, 0.887}, {"CYP", "Europe", "Cyprus", "2020-06-11", 975., 1., 
  2.429, 18., 0., 0.143, 1113.142, 1.142, 2.773, 20.55, 0., 0.163, 0.9, 2., 
  2.283, 4., 4.567, "", "", "", "", 2518., 136627., 155.985, 2.875, 1632., 
  1.863, 0.001, 671.9, "tests performed", "", "", "", "", "", "", "", "", "", 
  62.96, 875899., 127.657, 37.3, 13.416, 8.563, 32415.132, "", 141.171, 9.24, 
  19.6, 52.7, "", 3.4, 80.98, 0.887}, {"CYP", "Europe", "Cyprus", 
  "2020-06-12", 980., 5., 2.857, 18., 0., 0.143, 1118.85, 5.708, 3.262, 
  20.55, 0., 0.163, 0.88, 2., 2.283, 4., 4.567, "", "", "", "", 1289., 
  137916., 157.457, 1.472, 1554., 1.774, 0.002, 543.9, "tests performed", "", 
  "", "", "", "", "", "", "", "", 62.96, 875899., 127.657, 37.3, 13.416, 
  8.563, 32415.132, "", 141.171, 9.24, 19.6, 52.7, "", 3.4, 80.98, 0.887}, 
 {"CYP", "Europe", "Cyprus", "2020-06-13", 980., 0., 2.857, 18., 0., 0., 
  1118.85, 0., 3.262, 20.55, 0., 0., 0.83, 2., 2.283, 4., 4.567, "", "", "", 
  "", 1613., 139529., 159.298, 1.842, 1491., 1.702, 0.002, 521.9, 
  "tests performed", "", "", "", "", "", "", "", "", "", 62.96, 875899., 
  127.657, 37.3, 13.416, 8.563, 32415.132, "", 141.171, 9.24, 19.6, 52.7, "", 
  3.4, 80.98, 0.887}, {"CYP", "Europe", "Cyprus", "2020-06-14", 983., 3., 
  2.714, 18., 0., 0., 1122.276, 3.425, 3.099, 20.55, 0., 0., 0.79, 2., 2.283, 
  4., 4.567, "", "", 0.986, 1.126, 1252., 140781., 160.727, 1.429, 1332., 
  1.521, 0.002, 490.8, "tests performed", "", "", "", "", "", "", "", "", "", 
  62.96, 875899., 127.657, 37.3, 13.416, 8.563, 32415.132, "", 141.171, 9.24, 
  19.6, 52.7, "", 3.4, 80.98, 0.887}, {"CYP", "Europe", "Cyprus", 
  "2020-06-15", 985., 2., 2.143, 18., 0., 0., 1124.559, 2.283, 2.446, 20.55, 
  0., 0., 0.75, 2., 2.283, 4., 4.567, "", "", "", "", 622., 141403., 161.438, 
  0.71, 1307., 1.492, 0.002, 609.9, "tests performed", "", "", "", "", "", 
  "", "", "", "", 62.96, 875899., 127.657, 37.3, 13.416, 8.563, 32415.132, 
  "", 141.171, 9.24, 19.6, 52.7, "", 3.4, 80.98, 0.887}, 
 {"CYP", "Europe", "Cyprus", "2020-06-16", 985., 0., 1.857, 18., 0., 0., 
  1124.559, 0., 2.12, 20.55, 0., 0., 0.71, 2., 2.283, 5., 5.708, "", "", "", 
  "", 912., 142315., 162.479, 1.041, 1368., 1.562, 0.001, 736.7, 
  "tests performed", "", "", "", "", "", "", "", "", "", 62.96, 875899., 
  127.657, 37.3, 13.416, 8.563, 32415.132, "", 141.171, 9.24, 19.6, 52.7, "", 
  3.4, 80.98, 0.887}, {"CYP", "Europe", "Cyprus", "2020-06-17", 985., 0., 
  1.571, 18., 0., 0., 1124.559, 0., 1.794, 20.55, 0., 0., 0.69, 2., 2.283, 
  4., 4.567, "", "", "", "", 1210., 143525., 163.86, 1.381, 1345., 1.536, 
  0.001, 856.1, "tests performed", "", "", "", "", "", "", "", "", "", 62.96, 
  875899., 127.657, 37.3, 13.416, 8.563, 32415.132, "", 141.171, 9.24, 19.6, 
  52.7, "", 3.4, 80.98, 0.887}, {"CYP", "Europe", "Cyprus", "2020-06-18", 
  985., 0., 1.429, 19., 1., 0.143, 1124.559, 0., 1.631, 21.692, 1.142, 0.163, 
  0.7, 1., 1.142, 2., 2.283, "", "", "", "", 1047., 144572., 165.056, 1.195, 
  1135., 1.296, 0.001, 794.3, "tests performed", "", "", "", "", "", "", "", 
  "", "", 62.96, 875899., 127.657, 37.3, 13.416, 8.563, 32415.132, "", 
  141.171, 9.24, 19.6, 52.7, "", 3.4, 80.98, 0.887}, 
 {"CYP", "Europe", "Cyprus", "2020-06-19", 985., 0., 0.714, 19., 0., 0.143, 
  1124.559, 0., 0.815, 21.692, 0., 0.163, 0.72, 0., 0., 2., 2.283, "", "", 
  "", "", 763., 145335., 165.927, 0.871, 1060., 1.21, 0.001, 1484.6, 
  "tests performed", "", "", "", "", "", "", "", "", "", 62.96, 875899., 
  127.657, 37.3, 13.416, 8.563, 32415.132, "", 141.171, 9.24, 19.6, 52.7, "", 
  3.4, 80.98, 0.887}, {"CYP", "Europe", "Cyprus", "2020-06-20", 985., 0., 
  0.714, 19., 0., 0.143, 1124.559, 0., 0.815, 21.692, 0., 0.163, 0.76, 0., 
  0., 1., 1.142, "", "", "", "", 808., 146143., 166.849, 0.922, 945., 1.079, 
  0.001, 1323.5, "tests performed", "", "", "", "", "", "", "", "", "", 
  62.96, 875899., 127.657, 37.3, 13.416, 8.563, 32415.132, "", 141.171, 9.24, 
  19.6, 52.7, "", 3.4, 80.98, 0.887}, {"CYP", "Europe", "Cyprus", 
  "2020-06-21", 986., 1., 0.429, 19., 0., 0.143, 1125.701, 1.142, 0.489, 
  21.692, 0., 0.163, 0.81, 0., 0., 1., 1.142, "", "", 0.986, 1.126, 620., 
  146763., 167.557, 0.708, 855., 0.976, 0.001, 1993., "tests performed", "", 
  "", "", "", "", "", "", "", "", 62.96, 875899., 127.657, 37.3, 13.416, 
  8.563, 32415.132, "", 141.171, 9.24, 19.6, 52.7, "", 3.4, 80.98, 0.887}, 
 {"CYP", "Europe", "Cyprus", "2020-06-22", 988., 2., 0.429, 19., 0., 0.143, 
  1127.984, 2.283, 0.489, 21.692, 0., 0.163, 0.87, 0., 0., 0., 0., "", "", 
  "", "", 1039., 147802., 168.743, 1.186, 914., 1.043, 0., 2130.5, 
  "tests performed", "", "", "", "", "", "", "", "", "", 62.96, 875899., 
  127.657, 37.3, 13.416, 8.563, 32415.132, "", 141.171, 9.24, 19.6, 52.7, "", 
  3.4, 80.98, 0.887}, {"CYP", "Europe", "Cyprus", "2020-06-23", 990., 2., 
  0.714, 19., 0., 0.143, 1130.267, 2.283, 0.815, 21.692, 0., 0.163, 0.9, 0., 
  0., 0., 0., "", "", "", "", 1067., 148869., 169.961, 1.218, 936., 1.069, 
  0.001, 1310.9, "tests performed", "", "", "", "", "", "", "", "", "", 
  62.96, 875899., 127.657, 37.3, 13.416, 8.563, 32415.132, "", 141.171, 9.24, 
  19.6, 52.7, "", 3.4, 80.98, 0.887}, {"CYP", "Europe", "Cyprus", 
  "2020-06-24", 991., 1., 0.857, 19., 0., 0.143, 1131.409, 1.142, 0.979, 
  21.692, 0., 0.163, 0.92, 0., 0., 0., 0., "", "", "", "", 1405., 150274., 
  171.565, 1.604, 964., 1.101, 0.001, 1124.9, "tests performed", "", "", "", 
  "", "", "", "", "", "", 53.7, 875899., 127.657, 37.3, 13.416, 8.563, 
  32415.132, "", 141.171, 9.24, 19.6, 52.7, "", 3.4, 80.98, 0.887}, 
 {"CYP", "Europe", "Cyprus", "2020-06-25", 992., 1., 1., 19., 0., 0., 
  1132.551, 1.142, 1.142, 21.692, 0., 0., 0.93, 0., 0., 0., 0., "", "", "", 
  "", 1104., 151378., 172.826, 1.26, 972., 1.11, 0.001, 972., 
  "tests performed", "", "", "", "", "", "", "", "", "", 53.7, 875899., 
  127.657, 37.3, 13.416, 8.563, 32415.132, "", 141.171, 9.24, 19.6, 52.7, "", 
  3.4, 80.98, 0.887}, {"CYP", "Europe", "Cyprus", "2020-06-26", 992., 0., 1., 
  19., 0., 0., 1132.551, 0., 1.142, 21.692, 0., 0., 0.95, 0., 0., 2., 2.283, 
  "", "", "", "", 1059., 152437., 174.035, 1.209, 1015., 1.159, 0.001, 1015., 
  "tests performed", "", "", "", "", "", "", "", "", "", 53.7, 875899., 
  127.657, 37.3, 13.416, 8.563, 32415.132, "", 141.171, 9.24, 19.6, 52.7, "", 
  3.4, 80.98, 0.887}, {"CYP", "Europe", "Cyprus", "2020-06-27", 994., 2., 
  1.286, 19., 0., 0., 1134.834, 2.283, 1.468, 21.692, 0., 0., 0.99, 0., 0., 
  1., 1.142, "", "", "", "", 1336., 153773., 175.56, 1.525, 1090., 1.244, 
  0.001, 847.6, "tests performed", "", "", "", "", "", "", "", "", "", 53.7, 
  875899., 127.657, 37.3, 13.416, 8.563, 32415.132, "", 141.171, 9.24, 19.6, 
  52.7, "", 3.4, 80.98, 0.887}, {"CYP", "Europe", "Cyprus", "2020-06-28", 
  994., 0., 1.143, 19., 0., 0., 1134.834, 0., 1.305, 21.692, 0., 0., 1.01, 
  0., 0., 1., 1.142, "", "", 1.973, 2.252, 1059., 154832., 176.769, 1.209, 
  1153., 1.316, 0.001, 1008.7, "tests performed", "", "", "", "", "", "", "", 
  "", "", 53.7, 875899., 127.657, 37.3, 13.416, 8.563, 32415.132, "", 
  141.171, 9.24, 19.6, 52.7, "", 3.4, 80.98, 0.887}, 
 {"CYP", "Europe", "Cyprus", "2020-06-29", 996., 2., 1.143, 19., 0., 0., 
  1137.117, 2.283, 1.305, 21.692, 0., 0., 1.06, 0., 0., 1., 1.142, "", "", 
  "", "", 1290., 156122., 178.242, 1.473, 1189., 1.357, 0.001, 1040.2, 
  "tests performed", "", "", "", "", "", "", "", "", "", 53.7, 875899., 
  127.657, 37.3, 13.416, 8.563, 32415.132, "", 141.171, 9.24, 19.6, 52.7, "", 
  3.4, 80.98, 0.887}, {"CYP", "Europe", "Cyprus", "2020-06-30", 998., 2., 
  1.143, 19., 0., 0., 1139.401, 2.283, 1.305, 21.692, 0., 0., 1.08, 0., 0., 
  1., 1.142, "", "", "", "", 1320., 157442., 179.749, 1.507, 1225., 1.399, 
  0.001, 1071.7, "tests performed", "", "", "", "", "", "", "", "", "", 53.7, 
  875899., 127.657, 37.3, 13.416, 8.563, 32415.132, "", 141.171, 9.24, 19.6, 
  52.7, "", 3.4, 80.98, 0.887}, {"CYP", "Europe", "Cyprus", "2020-07-01", 
  999., 1., 1.143, 19., 0., 0., 1140.542, 1.142, 1.305, 21.692, 0., 0., 1.09, 
  0., 0., 1., 1.142, "", "", "", "", 1204., 158646., 181.124, 1.375, 1196., 
  1.365, 0.001, 1046.4, "tests performed", "", "", "", "", "", "", "", "", 
  "", 50., 875899., 127.657, 37.3, 13.416, 8.563, 32415.132, "", 141.171, 
  9.24, 19.6, 52.7, "", 3.4, 80.98, 0.887}, {"CYP", "Europe", "Cyprus", 
  "2020-07-02", 999., 0., 1., 19., 0., 0., 1140.542, 0., 1.142, 21.692, 0., 
  0., 1.1, 0., 0., 1., 1.142, "", "", "", "", 1019., 159665., 182.287, 1.163, 
  1184., 1.352, 0.001, 1184., "tests performed", "", "", "", "", "", "", "", 
  "", "", 50., 875899., 127.657, 37.3, 13.416, 8.563, 32415.132, "", 141.171, 
  9.24, 19.6, 52.7, "", 3.4, 80.98, 0.887}, {"CYP", "Europe", "Cyprus", 
  "2020-07-03", 999., 0., 1., 19., 0., 0., 1140.542, 0., 1.142, 21.692, 0., 
  0., 1.15, 0., 0., 1., 1.142, "", "", "", "", 1538., 161203., 184.043, 
  1.756, 1252., 1.429, 0.001, 1252., "tests performed", "", "", "", "", "", 
  "", "", "", "", 50., 875899., 127.657, 37.3, 13.416, 8.563, 32415.132, "", 
  141.171, 9.24, 19.6, 52.7, "", 3.4, 80.98, 0.887}, 
 {"CYP", "Europe", "Cyprus", "2020-07-04", 1002., 3., 1.143, 19., 0., 0., 
  1143.968, 3.425, 1.305, 21.692, 0., 0., 1.23, 0., 0., 1., 1.142, "", "", 
  "", "", 1699., 162902., 185.983, 1.94, 1304., 1.489, 0.001, 1140.9, 
  "tests performed", "", "", "", "", "", "", "", "", "", 50., 875899., 
  127.657, 37.3, 13.416, 8.563, 32415.132, "", 141.171, 9.24, 19.6, 52.7, "", 
  3.4, 80.98, 0.887}, {"CYP", "Europe", "Cyprus", "2020-07-05", 1003., 1., 
  1.286, 19., 0., 0., 1145.109, 1.142, 1.468, 21.692, 0., 0., 1.25, 0., 0., 
  1., 1.142, "", "", "", "", 1445., 164347., 187.632, 1.65, 1359., 1.552, 
  0.001, 1056.8, "tests performed", "", "", "", "", "", "", "", "", "", 50., 
  875899., 127.657, 37.3, 13.416, 8.563, 32415.132, "", 141.171, 9.24, 19.6, 
  52.7, "", 3.4, 80.98, 0.887}, {"CYP", "Europe", "Cyprus", "2020-07-06", 
  1004., 1., 1.143, 19., 0., 0., 1146.251, 1.142, 1.305, 21.692, 0., 0., 
  1.28, 0., 0., 1., 1.142, "", "", "", "", 1259., 165606., 189.07, 1.437, 
  1355., 1.547, 0.001, 1185.5, "tests performed", "", "", "", "", "", "", "", 
  "", "", 50., 875899., 127.657, 37.3, 13.416, 8.563, 32415.132, "", 141.171, 
  9.24, 19.6, 52.7, "", 3.4, 80.98, 0.887}, {"CYP", "Europe", "Cyprus", 
  "2020-07-07", 1005., 1., 1., 19., 0., 0., 1147.393, 1.142, 1.142, 21.692, 
  0., 0., 1.32, 0., 0., 0., 0., "", "", "", "", 1191., 166797., 190.429, 
  1.36, 1336., 1.525, 0.001, 1336., "tests performed", "", "", "", "", "", 
  "", "", "", "", 50., 875899., 127.657, 37.3, 13.416, 8.563, 32415.132, "", 
  141.171, 9.24, 19.6, 52.7, "", 3.4, 80.98, 0.887}, 
 {"CYP", "Europe", "Cyprus", "2020-07-08", 1008., 3., 1.286, 19., 0., 0., 
  1150.818, 3.425, 1.468, 21.692, 0., 0., 1.38, 0., 0., 0., 0., "", "", "", 
  "", 1691., 168488., 192.36, 1.931, 1406., 1.605, 0.001, 1093.3, 
  "tests performed", "", "", "", "", "", "", "", "", "", 50., 875899., 
  127.657, 37.3, 13.416, 8.563, 32415.132, "", 141.171, 9.24, 19.6, 52.7, "", 
  3.4, 80.98, 0.887}, {"CYP", "Europe", "Cyprus", "2020-07-09", 1010., 2., 
  1.571, 19., 0., 0., 1153.101, 2.283, 1.794, 21.692, 0., 0., 1.41, 0., 0., 
  0., 0., "", "", "", "", 1159., 169647., 193.683, 1.323, 1426., 1.628, 
  0.001, 907.7, "tests performed", "", "", "", "", "", "", "", "", "", 50., 
  875899., 127.657, 37.3, 13.416, 8.563, 32415.132, "", 141.171, 9.24, 19.6, 
  52.7, "", 3.4, 80.98, 0.887}, {"CYP", "Europe", "Cyprus", "2020-07-10", 
  1013., 3., 2., 19., 0., 0., 1156.526, 3.425, 2.283, 21.692, 0., 0., 1.43, 
  0., 0., 0., 0., "", "", "", "", 1247., 170894., 195.107, 1.424, 1384., 
  1.58, 0.001, 692., "tests performed", "", "", "", "", "", "", "", "", "", 
  50., 875899., 127.657, 37.3, 13.416, 8.563, 32415.132, "", 141.171, 9.24, 
  19.6, 52.7, "", 3.4, 80.98, 0.887}, {"CYP", "Europe", "Cyprus", 
  "2020-07-11", 1014., 1., 1.714, 19., 0., 0., 1157.668, 1.142, 1.957, 
  21.692, 0., 0., 1.43, 0., 0., 0., 0., "", "", "", "", 1748., 172642., 
  197.103, 1.996, 1391., 1.588, 0.001, 811.6, "tests performed", "", "", "", 
  "", "", "", "", "", "", 50., 875899., 127.657, 37.3, 13.416, 8.563, 
  32415.132, "", 141.171, 9.24, 19.6, 52.7, "", 3.4, 80.98, 0.887}, 
 {"CYP", "Europe", "Cyprus", "2020-07-12", 1021., 7., 2.571, 19., 0., 0., 
  1165.66, 7.992, 2.936, 21.692, 0., 0., 1.46, 0., 0., 0., 0., "", "", "", 
  "", 1179., 173821., 198.449, 1.346, 1353., 1.545, 0.002, 526.3, 
  "tests performed", "", "", "", "", "", "", "", "", "", 47.22, 875899., 
  127.657, 37.3, 13.416, 8.563, 32415.132, "", 141.171, 9.24, 19.6, 52.7, "", 
  3.4, 80.98, 0.887}, {"CYP", "Europe", "Cyprus", "2020-07-13", 1022., 1., 
  2.571, 19., 0., 0., 1166.801, 1.142, 2.936, 21.692, 0., 0., 1.41, 0., 0., 
  0., 0., "", "", "", "", 942., 174763., 199.524, 1.075, 1308., 1.493, 0.002, 
  508.8, "tests performed", "", "", "", "", "", "", "", "", "", 47.22, 
  875899., 127.657, 37.3, 13.416, 8.563, 32415.132, "", 141.171, 9.24, 19.6, 
  52.7, "", 3.4, 80.98, 0.887}, {"CYP", "Europe", "Cyprus", "2020-07-14", 
  1023., 1., 2.571, 19., 0., 0., 1167.943, 1.142, 2.936, 21.692, 0., 0., 
  1.38, 0., 0., 0., 0., "", "", "", "", 1754., 176517., 201.527, 2.003, 
  1389., 1.586, 0.002, 540.3, "tests performed", "", "", "", "", "", "", "", 
  "", "", 47.22, 875899., 127.657, 37.3, 13.416, 8.563, 32415.132, "", 
  141.171, 9.24, 19.6, 52.7, "", 3.4, 80.98, 0.887}, 
 {"CYP", "Europe", "Cyprus", "2020-07-15", 1025., 2., 2.429, 19., 0., 0., 
  1170.226, 2.283, 2.773, 21.692, 0., 0., 1.38, 0., 0., 0., 0., "", "", "", 
  "", 1658., 178175., 203.42, 1.893, 1384., 1.58, 0.002, 569.8, 
  "tests performed", "", "", "", "", "", "", "", "", "", 47.22, 875899., 
  127.657, 37.3, 13.416, 8.563, 32415.132, "", 141.171, 9.24, 19.6, 52.7, "", 
  3.4, 80.98, 0.887}, {"CYP", "Europe", "Cyprus", "2020-07-16", 1031., 6., 
  3., 19., 0., 0., 1177.076, 6.85, 3.425, 21.692, 0., 0., 1.39, 0., 0., 0., 
  0., "", "", "", "", 1504., 179679., 205.137, 1.717, 1433., 1.636, 0.002, 
  477.7, "tests performed", "", "", "", "", "", "", "", "", "", 47.22, 
  875899., 127.657, 37.3, 13.416, 8.563, 32415.132, "", 141.171, 9.24, 19.6, 
  52.7, "", 3.4, 80.98, 0.887}, {"CYP", "Europe", "Cyprus", "2020-07-17", 
  1033., 2., 2.857, 19., 0., 0., 1179.36, 2.283, 3.262, 21.692, 0., 0., 1.36, 
  0., 0., 0., 0., "", "", "", "", 1329., 181008., 206.654, 1.517, 1445., 
  1.65, 0.002, 505.8, "tests performed", "", "", "", "", "", "", "", "", "", 
  47.22, 875899., 127.657, 37.3, 13.416, 8.563, 32415.132, "", 141.171, 9.24, 
  19.6, 52.7, "", 3.4, 80.98, 0.887}, {"CYP", "Europe", "Cyprus", 
  "2020-07-18", 1037., 4., 3.286, 19., 0., 0., 1183.926, 4.567, 3.751, 
  21.692, 0., 0., 1.34, 0., 0., 0., 0., "", "", "", "", 1831., 182839., 
  208.744, 2.09, 1457., 1.663, 0.002, 443.4, "tests performed", "", "", "", 
  "", "", "", "", "", "", 47.22, 875899., 127.657, 37.3, 13.416, 8.563, 
  32415.132, "", 141.171, 9.24, 19.6, 52.7, "", 3.4, 80.98, 0.887}, 
 {"CYP", "Europe", "Cyprus", "2020-07-19", 1038., 1., 2.429, 19., 0., 0., 
  1185.068, 1.142, 2.773, 21.692, 0., 0., 1.31, 0., 0., 0., 0., "", "", 
  0.986, 1.126, 1085., 183924., 209.983, 1.239, 1443., 1.647, 0.002, 594.1, 
  "tests performed", "", "", "", "", "", "", "", "", "", 47.22, 875899., 
  127.657, 37.3, 13.416, 8.563, 32415.132, "", 141.171, 9.24, 19.6, 52.7, "", 
  3.4, 80.98, 0.887}, {"CYP", "Europe", "Cyprus", "2020-07-20", 1038., 0., 
  2.286, 19., 0., 0., 1185.068, 0., 2.61, 21.692, 0., 0., 1.32, 0., 0., 0., 
  0., "", "", "", "", 1565., 185489., 211.77, 1.787, 1532., 1.749, 0.001, 
  670.2, "tests performed", "", "", "", "", "", "", "", "", "", 47.22, 
  875899., 127.657, 37.3, 13.416, 8.563, 32415.132, "", 141.171, 9.24, 19.6, 
  52.7, "", 3.4, 80.98, 0.887}, {"CYP", "Europe", "Cyprus", "2020-07-21", 
  1040., 2., 2.429, 19., 0., 0., 1187.352, 2.283, 2.773, 21.692, 0., 0., 
  1.35, 0., 0., 0., 0., "", "", "", "", 1395., 186884., 213.362, 1.593, 
  1481., 1.691, 0.002, 609.7, "tests performed", "", "", "", "", "", "", "", 
  "", "", 47.22, 875899., 127.657, 37.3, 13.416, 8.563, 32415.132, "", 
  141.171, 9.24, 19.6, 52.7, "", 3.4, 80.98, 0.887}, 
 {"CYP", "Europe", "Cyprus", "2020-07-22", 1040., 0., 2.143, 19., 0., 0., 
  1187.352, 0., 2.446, 21.692, 0., 0., 1.4, 0., 0., 0., 0., "", "", "", "", 
  2465., 189349., 216.177, 2.814, 1596., 1.822, 0.001, 744.8, 
  "tests performed", "", "", "", "", "", "", "", "", "", 47.22, 875899., 
  127.657, 37.3, 13.416, 8.563, 32415.132, "", 141.171, 9.24, 19.6, 52.7, "", 
  3.4, 80.98, 0.887}, {"CYP", "Europe", "Cyprus", "2020-07-23", 1045., 5., 
  2., 19., 0., 0., 1193.06, 5.708, 2.283, 21.692, 0., 0., 1.5, 0., 0., 0., 
  0., "", "", "", "", 1575., 190924., 217.975, 1.798, 1606., 1.834, 0.001, 
  803., "tests performed", "", "", "", "", "", "", "", "", "", 47.22, 
  875899., 127.657, 37.3, 13.416, 8.563, 32415.132, "", 141.171, 9.24, 19.6, 
  52.7, "", 3.4, 80.98, 0.887}, {"CYP", "Europe", "Cyprus", "2020-07-24", 
  1047., 2., 2., 19., 0., 0., 1195.343, 2.283, 2.283, 21.692, 0., 0., 1.56, 
  0., 0., 0., 0., "", "", "", "", 1109., 192033., 219.241, 1.266, 1575., 
  1.798, 0.001, 787.5, "tests performed", "", "", "", "", "", "", "", "", "", 
  47.22, 875899., 127.657, 37.3, 13.416, 8.563, 32415.132, "", 141.171, 9.24, 
  19.6, 52.7, "", 3.4, 80.98, 0.887}, {"CYP", "Europe", "Cyprus", 
  "2020-07-25", 1053., 6., 2.286, 19., 0., 0., 1202.193, 6.85, 2.61, 21.692, 
  0., 0., 1.63, 0., 0., 0., 0., "", "", "", "", 1682., 193715., 221.161, 
  1.92, 1554., 1.774, 0.001, 679.8, "tests performed", "", "", "", "", "", 
  "", "", "", "", 47.22, 875899., 127.657, 37.3, 13.416, 8.563, 32415.132, 
  "", 141.171, 9.24, 19.6, 52.7, "", 3.4, 80.98, 0.887}, 
 {"CYP", "Europe", "Cyprus", "2020-07-26", 1057., 4., 2.714, 19., 0., 0., 
  1206.76, 4.567, 3.099, 21.692, 0., 0., 1.68, 0., 0., 0., 0., "", "", 0.986, 
  1.126, 902., 194617., 222.191, 1.03, 1528., 1.744, 0.002, 563., 
  "tests performed", "", "", "", "", "", "", "", "", "", 47.22, 875899., 
  127.657, 37.3, 13.416, 8.563, 32415.132, "", 141.171, 9.24, 19.6, 52.7, "", 
  3.4, 80.98, 0.887}, {"CYP", "Europe", "Cyprus", "2020-07-27", 1060., 3., 
  3.143, 19., 0., 0., 1210.185, 3.425, 3.588, 21.692, 0., 0., 1.73, 0., 0., 
  0., 0., "", "", "", "", 1855., 196472., 224.309, 2.118, 1569., 1.791, 
  0.002, 499.2, "tests performed", "", "", "", "", "", "", "", "", "", 47.22, 
  875899., 127.657, 37.3, 13.416, 8.563, 32415.132, "", 141.171, 9.24, 19.6, 
  52.7, "", 3.4, 80.98, 0.887}, {"CYP", "Europe", "Cyprus", "2020-07-28", 
  1067., 7., 3.857, 19., 0., 0., 1218.177, 7.992, 4.404, 21.692, 0., 0., 1.8, 
  0., 0., 0., 0., "", "", "", "", 1974., 198446., 226.563, 2.254, 1652., 
  1.886, 0.002, 428.3, "tests performed", "", "", "", "", "", "", "", "", "", 
  47.22, 875899., 127.657, 37.3, 13.416, 8.563, 32415.132, "", 141.171, 9.24, 
  19.6, 52.7, "", 3.4, 80.98, 0.887}, {"CYP", "Europe", "Cyprus", 
  "2020-07-29", 1080., 13., 5.714, 19., 0., 0., 1233.019, 14.842, 6.524, 
  21.692, 0., 0., 1.85, 0., 0., 0., 0., "", "", "", "", 1725., 200171., 
  228.532, 1.969, 1546., 1.765, 0.004, 270.6, "tests performed", "", "", "", 
  "", "", "", "", "", "", 47.22, 875899., 127.657, 37.3, 13.416, 8.563, 
  32415.132, "", 141.171, 9.24, 19.6, 52.7, "", 3.4, 80.98, 0.887}, 
 {"CYP", "Europe", "Cyprus", "2020-07-30", 1090., 10., 6.429, 19., 0., 0., 
  1244.436, 11.417, 7.339, 21.692, 0., 0., 1.86, 0., 0., 6., 6.85, "", "", 
  "", "", 2069., 202240., 230.894, 2.362, 1617., 1.846, 0.004, 251.5, 
  "tests performed", "", "", "", "", "", "", "", "", "", 47.22, 875899., 
  127.657, 37.3, 13.416, 8.563, 32415.132, "", 141.171, 9.24, 19.6, 52.7, "", 
  3.4, 80.98, 0.887}, {"CYP", "Europe", "Cyprus", "2020-07-31", 1114., 24., 
  9.571, 19., 0., 0., 1271.836, 27.4, 10.928, 21.692, 0., 0., 1.86, 0., 0., 
  7., 7.992, "", "", "", "", 1850., 204090., 233.006, 2.112, 1722., 1.966, 
  0.006, 179.9, "tests performed", "", "", "", "", "", "", "", "", "", 47.22, 
  875899., 127.657, 37.3, 13.416, 8.563, 32415.132, "", 141.171, 9.24, 19.6, 
  52.7, "", 3.4, 80.98, 0.887}, {"CYP", "Europe", "Cyprus", "2020-08-01", 
  1124., 10., 10.143, 19., 0., 0., 1283.253, 11.417, 11.58, 21.692, 0., 0., 
  1.79, 0., 0., 7., 7.992, "", "", "", "", 2987., 207077., 236.417, 3.41, 
  1909., 2.179, 0.005, 188.2, "tests performed", "", "", "", "", "", "", "", 
  "", "", 47.22, 875899., 127.657, 37.3, 13.416, 8.563, 32415.132, "", 
  141.171, 9.24, 19.6, 52.7, "", 3.4, 80.98, 0.887}, 
 {"CYP", "Europe", "Cyprus", "2020-08-02", 1150., 26., 13.286, 19., 0., 0., 
  1312.937, 29.684, 15.168, 21.692, 0., 0., 1.73, 0., 0., 4., 4.567, "", "", 
  7.891, 9.009, 2924., 210001., 239.755, 3.338, 2198., 2.509, 0.006, 165.4, 
  "tests performed", "", "", "", "", "", "", "", "", "", 47.22, 875899., 
  127.657, 37.3, 13.416, 8.563, 32415.132, "", 141.171, 9.24, 19.6, 52.7, "", 
  3.4, 80.98, 0.887}, {"CYP", "Europe", "Cyprus", "2020-08-03", 1155., 5., 
  13.571, 19., 0., 0., 1318.645, 5.708, 15.494, 21.692, 0., 0., 1.64, 0., 0., 
  4., 4.567, "", "", "", "", 2581., 212582., 242.701, 2.947, 2301., 2.627, 
  0.006, 169.6, "tests performed", "", "", "", "", "", "", "", "", "", 47.22, 
  875899., 127.657, 37.3, 13.416, 8.563, 32415.132, "", 141.171, 9.24, 19.6, 
  52.7, "", 3.4, 80.98, 0.887}, {"CYP", "Europe", "Cyprus", "2020-08-04", 
  1180., 25., 16.143, 19., 0., 0., 1347.187, 28.542, 18.43, 21.692, 0., 0., 
  1.58, 0., 0., 5., 5.708, "", "", "", "", 3988., 216570., 247.255, 4.553, 
  2589., 2.956, 0.006, 160.4, "tests performed", "", "", "", "", "", "", "", 
  "", "", 47.22, 875899., 127.657, 37.3, 13.416, 8.563, 32415.132, "", 
  141.171, 9.24, 19.6, 52.7, "", 3.4, 80.98, 0.887}, 
 {"CYP", "Europe", "Cyprus", "2020-08-05", 1195., 15., 16.429, 19., 0., 0., 
  1364.313, 17.125, 18.756, 21.692, 0., 0., 1.49, 0., 0., 4., 4.567, "", "", 
  "", "", 3132., 219702., 250.83, 3.576, 2790., 3.185, 0.006, 169.8, 
  "tests performed", "", "", "", "", "", "", "", "", "", 47.22, 875899., 
  127.657, 37.3, 13.416, 8.563, 32415.132, "", 141.171, 9.24, 19.6, 52.7, "", 
  3.4, 80.98, 0.887}, {"CYP", "Europe", "Cyprus", "2020-08-06", 1208., 13., 
  16.857, 19., 0., 0., 1379.154, 14.842, 19.246, 21.692, 0., 0., 1.42, 0., 
  0., 4., 4.567, "", "", "", "", 3486., 223188., 254.81, 3.98, 2993., 3.417, 
  0.006, 177.6, "tests performed", "", "", "", "", "", "", "", "", "", 47.22, 
  875899., 127.657, 37.3, 13.416, 8.563, 32415.132, "", 141.171, 9.24, 19.6, 
  52.7, "", 3.4, 80.98, 0.887}, {"CYP", "Europe", "Cyprus", "2020-08-07", 
  1222., 14., 15.429, 19., 0., 0., 1395.138, 15.984, 17.615, 21.692, 0., 0., 
  1.36, 0., 0., 4., 4.567, "", "", "", "", 3539., 226727., 258.851, 4.04, 
  3234., 3.692, 0.005, 209.6, "tests performed", "", "", "", "", "", "", "", 
  "", "", 47.22, 875899., 127.657, 37.3, 13.416, 8.563, 32415.132, "", 
  141.171, 9.24, 19.6, 52.7, "", 3.4, 80.98, 0.887}, 
 {"CYP", "Europe", "Cyprus", "2020-08-08", 1233., 11., 15.571, 19., 0., 0., 
  1407.697, 12.559, 17.778, 21.692, 0., 0., 1.31, 0., 0., 5., 5.708, "", "", 
  "", "", 3314., 230041., 262.634, 3.784, 3281., 3.746, 0.005, 210.7, 
  "tests performed", "", "", "", "", "", "", "", "", "", 47.22, 875899., 
  127.657, 37.3, 13.416, 8.563, 32415.132, "", 141.171, 9.24, 19.6, 52.7, "", 
  3.4, 80.98, 0.887}, {"CYP", "Europe", "Cyprus", "2020-08-09", 1242., 9., 
  13.143, 19., 0., 0., 1417.972, 10.275, 15.005, 21.692, 0., 0., 1.27, 0., 
  0., 5., 5.708, "", "", 3.945, 4.504, 2919., 232960., 265.967, 3.333, 3280., 
  3.745, 0.004, 249.6, "tests performed", "", "", "", "", "", "", "", "", "", 
  47.22, 875899., 127.657, 37.3, 13.416, 8.563, 32415.132, "", 141.171, 9.24, 
  19.6, 52.7, "", 3.4, 80.98, 0.887}, {"CYP", "Europe", "Cyprus", 
  "2020-08-10", 1252., 10., 13.857, 19., 0., 0., 1429.389, 11.417, 15.82, 
  21.692, 0., 0., 1.24, 0., 0., 5., 5.708, "", "", "", "", 2619., 235579., 
  268.957, 2.99, 3285., 3.75, 0.004, 237.1, "tests performed", "", "", "", 
  "", "", "", "", "", "", 47.22, 875899., 127.657, 37.3, 13.416, 8.563, 
  32415.132, "", 141.171, 9.24, 19.6, 52.7, "", 3.4, 80.98, 0.887}, 
 {"CYP", "Europe", "Cyprus", "2020-08-11", 1277., 25., 13.857, 20., 1., 
  0.143, 1457.931, 28.542, 15.82, 22.834, 1.142, 0.163, 1.22, 0., 0., 5., 
  5.708, "", "", "", "", 4024., 239603., 273.551, 4.594, 3290., 3.756, 0.004, 
  237.4, "tests performed", "", "", "", "", "", "", "", "", "", 47.22, 
  875899., 127.657, 37.3, 13.416, 8.563, 32415.132, "", 141.171, 9.24, 19.6, 
  52.7, "", 3.4, 80.98, 0.887}, {"CYP", "Europe", "Cyprus", "2020-08-12", 
  1291., 14., 13.714, 20., 0., 0.143, 1473.914, 15.984, 15.657, 22.834, 0., 
  0.163, 1.18, 0., 0., 3., 3.425, "", "", "", "", 3775., 243378., 277.861, 
  4.31, 3382., 3.861, 0.004, 246.6, "tests performed", "", "", "", "", "", 
  "", "", "", "", 47.22, 875899., 127.657, 37.3, 13.416, 8.563, 32415.132, 
  "", 141.171, 9.24, 19.6, 52.7, "", 3.4, 80.98, 0.887}, 
 {"CYP", "Europe", "Cyprus", "2020-08-13", 1305., 14., 13.857, 20., 0., 
  0.143, 1489.898, 15.984, 15.82, 22.834, 0., 0.163, 1.14, 0., 0., 3., 3.425, 
  "", "", "", "", 3387., 246765., 281.728, 3.867, 3368., 3.845, 0.004, 243.1, 
  "tests performed", "", "", "", "", "", "", "", "", "", 47.22, 875899., 
  127.657, 37.3, 13.416, 8.563, 32415.132, "", 141.171, 9.24, 19.6, 52.7, "", 
  3.4, 80.98, 0.887}, {"CYP", "Europe", "Cyprus", "2020-08-14", 1318., 13., 
  13.714, 20., 0., 0.143, 1504.74, 14.842, 15.657, 22.834, 0., 0.163, 1.11, 
  0., 0., 3., 3.425, "", "", "", "", 2960., 249725., 285.107, 3.379, 3285., 
  3.75, 0.004, 239.5, "tests performed", "", "", "", "", "", "", "", "", "", 
  47.22, 875899., 127.657, 37.3, 13.416, 8.563, 32415.132, "", 141.171, 9.24, 
  19.6, 52.7, "", 3.4, 80.98, 0.887}, {"CYP", "Europe", "Cyprus", 
  "2020-08-15", 1332., 14., 14.143, 20., 0., 0.143, 1520.723, 15.984, 16.147, 
  22.834, 0., 0.163, 1.09, 0., 0., 3., 3.425, "", "", "", "", 3813., 253538., 
  289.46, 4.353, 3357., 3.833, 0.004, 237.4, "tests performed", "", "", "", 
  "", "", "", "", "", "", 47.22, 875899., 127.657, 37.3, 13.416, 8.563, 
  32415.132, "", 141.171, 9.24, 19.6, 52.7, "", 3.4, 80.98, 0.887}, 
 {"CYP", "Europe", "Cyprus", "2020-08-16", 1339., 7., 13.857, 20., 0., 0.143, 
  1528.715, 7.992, 15.82, 22.834, 0., 0.163, 1.06, 0., 0., 2., 2.283, "", "", 
  1.973, 2.252, 2475., 256013., 292.286, 2.826, 3293., 3.76, 0.004, 237.6, 
  "tests performed", "", "", "", "", "", "", "", "", "", 47.22, 875899., 
  127.657, 37.3, 13.416, 8.563, 32415.132, "", 141.171, 9.24, 19.6, 52.7, "", 
  3.4, 80.98, 0.887}, {"CYP", "Europe", "Cyprus", "2020-08-17", 1351., 12., 
  14.143, 20., 0., 0.143, 1542.415, 13.7, 16.147, 22.834, 0., 0.163, 1.05, 
  0., 0., 2., 2.283, "", "", "", "", 3588., 259601., 296.382, 4.096, 3432., 
  3.918, 0.004, 242.7, "tests performed", "", "", "", "", "", "", "", "", "", 
  47.22, 875899., 127.657, 37.3, 13.416, 8.563, 32415.132, "", 141.171, 9.24, 
  19.6, 52.7, "", 3.4, 80.98, 0.887}, {"CYP", "Europe", "Cyprus", 
  "2020-08-18", 1359., 8., 11.714, 20., 0., 0., 1551.549, 9.133, 13.374, 
  22.834, 0., 0., 1.04, 1., 1.142, 2., 2.283, "", "", "", "", 4315., 263916., 
  301.309, 4.926, 3473., 3.965, 0.003, 296.5, "tests performed", "", "", "", 
  "", "", "", "", "", "", 47.22, 875899., 127.657, 37.3, 13.416, 8.563, 
  32415.132, "", 141.171, 9.24, 19.6, 52.7, "", 3.4, 80.98, 0.887}, 
 {"CYP", "Europe", "Cyprus", "2020-08-19", 1385., 26., 13.429, 20., 0., 0., 
  1581.233, 29.684, 15.331, 22.834, 0., 0., 1.04, 1., 1.142, 2., 2.283, "", 
  "", "", "", 3372., 267288., 305.158, 3.85, 3416., 3.9, 0.004, 254.4, 
  "tests performed", "", "", "", "", "", "", "", "", "", 47.22, 875899., 
  127.657, 37.3, 13.416, 8.563, 32415.132, "", 141.171, 9.24, 19.6, 52.7, "", 
  3.4, 80.98, 0.887}, {"CYP", "Europe", "Cyprus", "2020-08-20", 1395., 10., 
  12.857, 20., 0., 0., 1592.649, 11.417, 14.679, 22.834, 0., 0., 1.02, 1., 
  1.142, 2., 2.283, "", "", "", "", 3202., 270490., 308.814, 3.656, 3389., 
  3.869, 0.004, 263.6, "tests performed", "", "", "", "", "", "", "", "", "", 
  47.22, 875899., 127.657, 37.3, 13.416, 8.563, 32415.132, "", 141.171, 9.24, 
  19.6, 52.7, "", 3.4, 80.98, 0.887}, {"CYP", "Europe", "Cyprus", 
  "2020-08-21", 1406., 11., 12.571, 20., 0., 0., 1605.208, 12.559, 14.353, 
  22.834, 0., 0., 1., 1., 1.142, 3., 3.425, "", "", "", "", 3201., 273691., 
  312.469, 3.655, 3424., 3.909, 0.004, 272.4, "tests performed", "", "", "", 
  "", "", "", "", "", "", 47.22, 875899., 127.657, 37.3, 13.416, 8.563, 
  32415.132, "", 141.171, 9.24, 19.6, 52.7, "", 3.4, 80.98, 0.887}, 
 {"CYP", "Europe", "Cyprus", "2020-08-22", 1417., 11., 12.143, 20., 0., 0., 
  1617.766, 12.559, 13.863, 22.834, 0., 0., 0.99, 1., 1.142, 2., 2.283, "", 
  "", "", "", 3446., 277137., 316.403, 3.934, 3371., 3.849, 0.004, 277.6, 
  "tests performed", "", "", "", "", "", "", "", "", "", 50., 875899., 
  127.657, 37.3, 13.416, 8.563, 32415.132, "", 141.171, 9.24, 19.6, 52.7, "", 
  3.4, 80.98, 0.887}, {"CYP", "Europe", "Cyprus", "2020-08-23", 1421., 4., 
  11.714, 20., 0., 0., 1622.333, 4.567, 13.374, 22.834, 0., 0., 0.98, 1., 
  1.142, 3., 3.425, 0.986, 1.126, 3.945, 4.504, 3281., 280418., 320.149, 
  3.746, 3486., 3.98, 0.003, 297.6, "tests performed", "", "", "", "", "", 
  "", "", "", "", 50., 875899., 127.657, 37.3, 13.416, 8.563, 32415.132, "", 
  141.171, 9.24, 19.6, 52.7, "", 3.4, 80.98, 0.887}, 
 {"CYP", "Europe", "Cyprus", "2020-08-24", 1451., 30., 14.286, 20., 0., 0., 
  1656.584, 34.251, 16.31, 22.834, 0., 0., 0.99, 1., 1.142, 4., 4.567, "", 
  "", "", "", 3522., 283940., 324.17, 4.021, 3477., 3.97, 0.004, 243.4, 
  "tests performed", "", "", "", "", "", "", "", "", "", 50., 875899., 
  127.657, 37.3, 13.416, 8.563, 32415.132, "", 141.171, 9.24, 19.6, 52.7, "", 
  3.4, 80.98, 0.887}, {"CYP", "Europe", "Cyprus", "2020-08-25", 1474., 23., 
  16.429, 20., 0., 0., 1682.842, 26.259, 18.756, 22.834, 0., 0., 0.94, 1., 
  1.142, 4., 4.567, "", "", "", "", 2769., 286709., 327.331, 3.161, 3256., 
  3.717, 0.005, 198.2, "tests performed", "", "", "", "", "", "", "", "", "", 
  50., 875899., 127.657, 37.3, 13.416, 8.563, 32415.132, "", 141.171, 9.24, 
  19.6, 52.7, "", 3.4, 80.98, 0.887}, {"CYP", "Europe", "Cyprus", 
  "2020-08-26", 1484., 10., 14.143, 20., 0., 0., 1694.259, 11.417, 16.147, 
  22.834, 0., 0., 0.88, 1., 1.142, 7., 7.992, "", "", "", "", 3207., 289916., 
  330.993, 3.661, 3233., 3.691, 0.004, 228.6, "tests performed", "", "", "", 
  "", "", "", "", "", "", 50., 875899., 127.657, 37.3, 13.416, 8.563, 
  32415.132, "", 141.171, 9.24, 19.6, 52.7, "", 3.4, 80.98, 0.887}, 
 {"CYP", "Europe", "Cyprus", "2020-08-27", 1467., -17., 10.286, 20., 0., 0., 
  1674.851, -19.409, 11.743, 22.834, 0., 0., 0.83, 1., 1.142, 5., 5.708, "", 
  "", "", "", 2755., 292671., 334.138, 3.145, 3169., 3.618, 0.003, 308.1, 
  "tests performed", "", "", "", "", "", "", "", "", "", 50., 875899., 
  127.657, 37.3, 13.416, 8.563, 32415.132, "", 141.171, 9.24, 19.6, 52.7, "", 
  3.4, 80.98, 0.887}, {"CYP", "Europe", "Cyprus", "2020-08-28", 1481., 14., 
  10.714, 20., 0., 0., 1690.834, 15.984, 12.232, 22.834, 0., 0., 0.79, 1., 
  1.142, 5., 5.708, "", "", "", "", 2917., 295588., 337.468, 3.33, 3128., 
  3.571, 0.003, 292., "tests performed", "", "", "", "", "", "", "", "", "", 
  50., 875899., 127.657, 37.3, 13.416, 8.563, 32415.132, "", 141.171, 9.24, 
  19.6, 52.7, "", 3.4, 80.98, 0.887}, {"CYP", "Europe", "Cyprus", 
  "2020-08-29", 1483., 2., 9.429, 20., 0., 0., 1693.118, 2.283, 10.764, 
  22.834, 0., 0., 0.74, 1., 1.142, 7., 7.992, "", "", "", "", 2843., 298431., 
  340.714, 3.246, 3042., 3.473, 0.003, 322.6, "tests performed", "", "", "", 
  "", "", "", "", "", "", 50., 875899., 127.657, 37.3, 13.416, 8.563, 
  32415.132, "", 141.171, 9.24, 19.6, 52.7, "", 3.4, 80.98, 0.887}, 
 {"CYP", "Europe", "Cyprus", "2020-08-30", 1487., 4., 9.429, 20., 0., 0., 
  1697.684, 4.567, 10.764, 22.834, 0., 0., 0.71, 1., 1.142, 7., 7.992, "", 
  "", 4.932, 5.631, 2845., 301276., 343.962, 3.248, 2980., 3.402, 0.003, 
  316., "tests performed", "", "", "", "", "", "", "", "", "", 50., 875899., 
  127.657, 37.3, 13.416, 8.563, 32415.132, "", 141.171, 9.24, 19.6, 52.7, "", 
  3.4, 80.98, 0.887}, {"CYP", "Europe", "Cyprus", "2020-08-31", 1488., 1., 
  5.286, 20., 0., 0., 1698.826, 1.142, 6.035, 22.834, 0., 0., 0.68, 1., 
  1.142, 8., 9.133, "", "", "", "", 1916., 303192., 346.149, 2.187, 2750., 
  3.14, 0.002, 520.2, "tests performed", "", "", "", "", "", "", "", "", "", 
  50., 875899., 127.657, 37.3, 13.416, 8.563, 32415.132, "", 141.171, 9.24, 
  19.6, 52.7, "", 3.4, 80.98, 0.887}, {"CYP", "Europe", "Cyprus", 
  "2020-09-01", 1490., 2., 2.286, 21., 1., 0.143, 1701.109, 2.283, 2.61, 
  23.975, 1.142, 0.163, 0.67, 1., 1.142, 6., 6.85, "", "", "", "", 2646., 
  305838., 349.17, 3.021, 2733., 3.12, 0.001, 1195.5, "tests performed", "", 
  "", "", "", "", "", "", "", "", 50., 875899., 127.657, 37.3, 13.416, 8.563, 
  32415.132, "", 141.171, 9.24, 19.6, 52.7, "", 3.4, 80.98, 0.887}, 
 {"CYP", "Europe", "Cyprus", "2020-09-02", 1495., 5., 1.571, 21., 0., 0.143, 
  1706.818, 5.708, 1.794, 23.975, 0., 0.163, 0.67, 1., 1.142, 6., 6.85, "", 
  "", "", "", 2643., 308481., 352.188, 3.017, 2652., 3.028, 0.001, 1688.1, 
  "tests performed", "", "", "", "", "", "", "", "", "", 50., 875899., 
  127.657, 37.3, 13.416, 8.563, 32415.132, "", 141.171, 9.24, 19.6, 52.7, "", 
  3.4, 80.98, 0.887}, {"CYP", "Europe", "Cyprus", "2020-09-03", 1498., 3., 
  4.429, 21., 0., 0.143, 1710.243, 3.425, 5.056, 23.975, 0., 0.163, 0.68, 2., 
  2.283, 6., 6.85, "", "", "", "", 2149., 310630., 354.641, 2.453, 2566., 
  2.93, 0.002, 579.4, "tests performed", "", "", "", "", "", "", "", "", "", 
  50., 875899., 127.657, 37.3, 13.416, 8.563, 32415.132, "", 141.171, 9.24, 
  19.6, 52.7, "", 3.4, 80.98, 0.887}, {"CYP", "Europe", "Cyprus", 
  "2020-09-04", 1502., 4., 3., 21., 0., 0.143, 1714.81, 4.567, 3.425, 23.975, 
  0., 0.163, 0.7, 2., 2.283, 7., 7.992, "", "", "", "", 1810., 312440., 
  356.708, 2.066, 2407., 2.748, 0.001, 802.3, "tests performed", "", "", "", 
  "", "", "", "", "", "", 50., 875899., 127.657, 37.3, 13.416, 8.563, 
  32415.132, "", 141.171, 9.24, 19.6, 52.7, "", 3.4, 80.98, 0.887}, 
 {"CYP", "Europe", "Cyprus", "2020-09-05", 1507., 5., 3.429, 21., 0., 0.143, 
  1720.518, 5.708, 3.914, 23.975, 0., 0.163, 0.72, 2., 2.283, 4., 4.567, "", 
  "", "", "", 3033., 315473., 360.171, 3.463, 2435., 2.78, 0.001, 710.1, 
  "tests performed", "", "", "", "", "", "", "", "", "", 50., 875899., 
  127.657, 37.3, 13.416, 8.563, 32415.132, "", 141.171, 9.24, 19.6, 52.7, "", 
  3.4, 80.98, 0.887}, {"CYP", "Europe", "Cyprus", "2020-09-06", 1509., 2., 
  3.143, 21., 0., 0.143, 1722.801, 2.283, 3.588, 23.975, 0., 0.163, 0.74, 2., 
  2.283, 4., 4.567, 0.986, 1.126, 0.986, 1.126, 2150., 317623., 362.625, 
  2.455, 2335., 2.666, 0.001, 742.9, "tests performed", "", "", "", "", "", 
  "", "", "", "", 50., 875899., 127.657, 37.3, 13.416, 8.563, 32415.132, "", 
  141.171, 9.24, 19.6, 52.7, "", 3.4, 80.98, 0.887}, 
 {"CYP", "Europe", "Cyprus", "2020-09-07", 1510., 1., 3.143, 22., 1., 0.286, 
  1723.943, 1.142, 3.588, 25.117, 1.142, 0.326, 0.76, 1., 1.142, 2., 2.283, 
  "", "", "", "", 2049., 319672., 364.964, 2.339, 2354., 2.688, 0.001, 749., 
  "tests performed", "", "", "", "", "", "", "", "", "", 50., 875899., 
  127.657, 37.3, 13.416, 8.563, 32415.132, "", 141.171, 9.24, 19.6, 52.7, "", 
  3.4, 80.98, 0.887}, {"CYP", "Europe", "Cyprus", "2020-09-08", 1511., 1., 
  3., 22., 0., 0.143, 1725.085, 1.142, 3.425, 25.117, 0., 0.163, 0.8, 1., 
  1.142, 4., 4.567, "", "", "", "", 2797., 322469., 368.158, 3.193, 2376., 
  2.713, 0.001, 792., "tests performed", "", "", "", "", "", "", "", "", "", 
  55.56, 875899., 127.657, 37.3, 13.416, 8.563, 32415.132, "", 141.171, 9.24, 
  19.6, 52.7, "", 3.4, 80.98, 0.887}, {"CYP", "Europe", "Cyprus", 
  "2020-09-09", 1514., 3., 2.714, 22., 0., 0.143, 1728.51, 3.425, 3.099, 
  25.117, 0., 0.163, 0.86, 1., 1.142, 4., 4.567, "", "", "", "", 2251., 
  324720., 370.728, 2.57, 2320., 2.649, 0.001, 854.8, "tests performed", "", 
  "", "", "", "", "", "", "", "", 55.56, 875899., 127.657, 37.3, 13.416, 
  8.563, 32415.132, "", 141.171, 9.24, 19.6, 52.7, "", 3.4, 80.98, 0.887}, 
 {"CYP", "Europe", "Cyprus", "2020-09-10", 1517., 3., 2.714, 22., 0., 0.143, 
  1731.935, 3.425, 3.099, 25.117, 0., 0.163, 0.93, 1., 1.142, 4., 4.567, "", 
  "", "", "", 2452., 327172., 373.527, 2.799, 2363., 2.698, 0.001, 870.7, 
  "tests performed", "", "", "", "", "", "", "", "", "", 55.56, 875899., 
  127.657, 37.3, 13.416, 8.563, 32415.132, "", 141.171, 9.24, 19.6, 52.7, "", 
  3.4, 80.98, 0.887}, {"CYP", "Europe", "Cyprus", "2020-09-11", 1520., 3., 
  2.571, 22., 0., 0.143, 1735.36, 3.425, 2.936, 25.117, 0., 0.163, 1., 1., 
  1.142, 4., 4.567, "", "", "", "", 3108., 330280., 377.075, 3.548, 2549., 
  2.91, 0.001, 991.4, "tests performed", "", "", "", "", "", "", "", "", "", 
  55.56, 875899., 127.657, 37.3, 13.416, 8.563, 32415.132, "", 141.171, 9.24, 
  19.6, 52.7, "", 3.4, 80.98, 0.887}, {"CYP", "Europe", "Cyprus", 
  "2020-09-12", 1523., 3., 2.286, 22., 0., 0.143, 1738.785, 3.425, 2.61, 
  25.117, 0., 0.163, 1.08, 1., 1.142, 4., 4.567, "", "", "", "", 2320., 
  332600., 379.724, 2.649, 2447., 2.794, 0.001, 1070.4, "tests performed", 
  "", "", "", "", "", "", "", "", "", 55.56, 875899., 127.657, 37.3, 13.416, 
  8.563, 32415.132, "", 141.171, 9.24, 19.6, 52.7, "", 3.4, 80.98, 0.887}, 
 {"CYP", "Europe", "Cyprus", "2020-09-13", 1526., 3., 2.429, 22., 0., 0.143, 
  1742.21, 3.425, 2.773, 25.117, 0., 0.163, 1.17, 1., 1.142, 4., 4.567, 
  0.986, 1.126, 1.973, 2.252, 2810., 335410., 382.932, 3.208, 2541., 2.901, 
  0.001, 1046.1, "tests performed", "", "", "", "", "", "", "", "", "", 
  55.56, 875899., 127.657, 37.3, 13.416, 8.563, 32415.132, "", 141.171, 9.24, 
  19.6, 52.7, "", 3.4, 80.98, 0.887}, {"CYP", "Europe", "Cyprus", 
  "2020-09-14", 1534., 8., 3.429, 22., 0., 0., 1751.343, 9.133, 3.914, 
  25.117, 0., 0., 1.26, 1., 1.142, 5., 5.708, "", "", "", "", 1960., 337370., 
  385.17, 2.238, 2528., 2.886, 0.001, 737.2, "tests performed", "", "", "", 
  "", "", "", "", "", "", 53.7, 875899., 127.657, 37.3, 13.416, 8.563, 
  32415.132, "", 141.171, 9.24, 19.6, 52.7, "", 3.4, 80.98, 0.887}, 
 {"CYP", "Europe", "Cyprus", "2020-09-15", 1540., 6., 4.143, 22., 0., 0., 
  1758.194, 6.85, 4.73, 25.117, 0., 0., 1.33, 1., 1.142, 6., 6.85, "", "", 
  "", "", 3157., 340527., 388.774, 3.604, 2580., 2.946, 0.002, 622.7, 
  "tests performed", "", "", "", "", "", "", "", "", "", 53.7, 875899., 
  127.657, 37.3, 13.416, 8.563, 32415.132, "", 141.171, 9.24, 19.6, 52.7, "", 
  3.4, 80.98, 0.887}, {"CYP", "Europe", "Cyprus", "2020-09-16", 1548., 8., 
  4.857, 22., 0., 0., 1767.327, 9.133, 5.545, 25.117, 0., 0., 1.39, 1., 
  1.142, 6., 6.85, "", "", "", "", 2449., 342976., 391.57, 2.796, 2608., 
  2.978, 0.002, 537., "tests performed", "", "", "", "", "", "", "", "", "", 
  53.7, 875899., 127.657, 37.3, 13.416, 8.563, 32415.132, "", 141.171, 9.24, 
  19.6, 52.7, "", 3.4, 80.98, 0.887}, {"CYP", "Europe", "Cyprus", 
  "2020-09-17", 1558., 10., 5.857, 22., 0., 0., 1778.744, 11.417, 6.687, 
  25.117, 0., 0., 1.46, 1., 1.142, 7., 7.992, "", "", "", "", 1951., 344927., 
  393.798, 2.227, 2536., 2.895, 0.002, 433., "tests performed", "", "", "", 
  "", "", "", "", "", "", 53.7, 875899., 127.657, 37.3, 13.416, 8.563, 
  32415.132, "", 141.171, 9.24, 19.6, 52.7, "", 3.4, 80.98, 0.887}, 
 {"CYP", "Europe", "Cyprus", "2020-09-18", 1565., 7., 6.429, 22., 0., 0., 
  1786.736, 7.992, 7.339, 25.117, 0., 0., 1.5, 1., 1.142, 7., 7.992, "", "", 
  "", "", 3039., 347966., 397.267, 3.47, 2527., 2.885, 0.003, 393.1, 
  "tests performed", "", "", "", "", "", "", "", "", "", 53.7, 875899., 
  127.657, 37.3, 13.416, 8.563, 32415.132, "", 141.171, 9.24, 19.6, 52.7, "", 
  3.4, 80.98, 0.887}, {"CYP", "Europe", "Cyprus", "2020-09-19", 1590., 25., 
  9.571, 22., 0., 0., 1815.278, 28.542, 10.928, 25.117, 0., 0., 1.55, 1., 
  1.142, 7., 7.992, "", "", "", "", 2950., 350916., 400.635, 3.368, 2617., 
  2.988, 0.004, 273.4, "tests performed", "", "", "", "", "", "", "", "", "", 
  53.7, 875899., 127.657, 37.3, 13.416, 8.563, 32415.132, "", 141.171, 9.24, 
  19.6, 52.7, "", 3.4, 80.98, 0.887}, {"CYP", "Europe", "Cyprus", 
  "2020-09-20", 1600., 10., 10.571, 22., 0., 0., 1826.695, 11.417, 12.069, 
  25.117, 0., 0., 1.53, 1., 1.142, 6., 6.85, "", "", 5.918, 6.757, 2164., 
  353080., 403.106, 2.471, 2524., 2.882, 0.004, 238.8, "tests performed", "", 
  "", "", "", "", "", "", "", "", 53.7, 875899., 127.657, 37.3, 13.416, 
  8.563, 32415.132, "", 141.171, 9.24, 19.6, 52.7, "", 3.4, 80.98, 0.887}, 
 {"CYP", "Europe", "Cyprus", "2020-09-21", 1603., 3., 9.857, 22., 0., 0., 
  1830.12, 3.425, 11.254, 25.117, 0., 0., 1.52, 0., 0., 9., 10.275, "", "", 
  "", "", 3036., 356116., 406.572, 3.466, 2678., 3.057, 0.004, 271.7, 
  "tests performed", "", "", "", "", "", "", "", "", "", 53.7, 875899., 
  127.657, 37.3, 13.416, 8.563, 32415.132, "", 141.171, 9.24, 19.6, 52.7, "", 
  3.4, 80.98, 0.887}, {"CYP", "Europe", "Cyprus", "2020-09-22", 1618., 15., 
  11.143, 22., 0., 0., 1847.245, 17.125, 12.722, 25.117, 0., 0., 1.53, 0., 
  0., 7., 7.992, "", "", "", "", 2709., 358825., 409.665, 3.093, 2614., 
  2.984, 0.004, 234.6, "tests performed", "", "", "", "", "", "", "", "", "", 
  53.7, 875899., 127.657, 37.3, 13.416, 8.563, 32415.132, "", 141.171, 9.24, 
  19.6, 52.7, "", 3.4, 80.98, 0.887}, {"CYP", "Europe", "Cyprus", 
  "2020-09-23", 1654., 36., 15.143, 22., 0., 0., 1888.346, 41.101, 17.288, 
  25.117, 0., 0., 1.54, 0., 0., 12., 13.7, "", "", "", "", 3317., 362142., 
  413.452, 3.787, 2738., 3.126, 0.006, 180.8, "tests performed", "", "", "", 
  "", "", "", "", "", "", 53.7, 875899., 127.657, 37.3, 13.416, 8.563, 
  32415.132, "", 141.171, 9.24, 19.6, 52.7, "", 3.4, 80.98, 0.887}, 
 {"CYP", "Europe", "Cyprus", "2020-09-24", 1663., 9., 15., 22., 0., 0., 
  1898.621, 10.275, 17.125, 25.117, 0., 0., 1.48, 0., 0., 12., 13.7, "", "", 
  "", "", 2893., 365035., 416.755, 3.303, 2873., 3.28, 0.005, 191.5, 
  "tests performed", "", "", "", "", "", "", "", "", "", 53.7, 875899., 
  127.657, 37.3, 13.416, 8.563, 32415.132, "", 141.171, 9.24, 19.6, 52.7, "", 
  3.4, 80.98, 0.887}, {"CYP", "Europe", "Cyprus", "2020-09-25", 1671., 8., 
  15.143, 22., 0., 0., 1907.754, 9.133, 17.288, 25.117, 0., 0., 1.44, 0., 0., 
  14., 15.984, "", "", "", "", 2615., 367650., 419.74, 2.986, 2812., 3.21, 
  0.005, 185.7, "tests performed", "", "", "", "", "", "", "", "", "", 53.7, 
  875899., 127.657, 37.3, 13.416, 8.563, 32415.132, "", 141.171, 9.24, 19.6, 
  52.7, "", 3.4, 80.98, 0.887}, {"CYP", "Europe", "Cyprus", "2020-09-26", 
  1684., 13., 13.429, 22., 0., 0., 1922.596, 14.842, 15.331, 25.117, 0., 0., 
  1.42, 0., 0., 14., 15.984, "", "", "", "", 3220., 370870., 423.416, 3.676, 
  2851., 3.255, 0.005, 212.3, "tests performed", "", "", "", "", "", "", "", 
  "", "", 53.7, 875899., 127.657, 37.3, 13.416, 8.563, 32415.132, "", 
  141.171, 9.24, 19.6, 52.7, "", 3.4, 80.98, 0.887}, 
 {"CYP", "Europe", "Cyprus", "2020-09-27", 1696., 12., 13.714, 22., 0., 0., 
  1936.296, 13.7, 15.657, 25.117, 0., 0., 1.43, 0., 0., 17., 19.409, 0.986, 
  1.126, 14.796, 16.892, 3338., 374208., 427.227, 3.811, 3018., 3.446, 0.005, 
  220.1, "tests performed", "", "", "", "", "", "", "", "", "", 53.7, 
  875899., 127.657, 37.3, 13.416, 8.563, 32415.132, "", 141.171, 9.24, 19.6, 
  52.7, "", 3.4, 80.98, 0.887}, {"CYP", "Europe", "Cyprus", "2020-09-28", 
  1713., 17., 15.714, 22., 0., 0., 1955.705, 19.409, 17.941, 25.117, 0., 0., 
  1.43, 0., 0., 15., 17.125, "", "", "", "", 2465., 376673., 430.042, 2.814, 
  2937., 3.353, 0.005, 186.9, "tests performed", "", "", "", "", "", "", "", 
  "", "", 53.7, 875899., 127.657, 37.3, 13.416, 8.563, 32415.132, "", 
  141.171, 9.24, 19.6, 52.7, "", 3.4, 80.98, 0.887}, 
 {"CYP", "Europe", "Cyprus", "2020-09-29", 1743., 30., 17.857, 22., 0., 0., 
  1989.955, 34.251, 20.387, 25.117, 0., 0., 1.42, 0., 0., 16., 18.267, "", 
  "", "", "", 2685., 379358., 433.107, 3.065, 2933., 3.349, 0.006, 164.2, 
  "tests performed", "", "", "", "", "", "", "", "", "", 53.7, 875899., 
  127.657, 37.3, 13.416, 8.563, 32415.132, "", 141.171, 9.24, 19.6, 52.7, "", 
  3.4, 80.98, 0.887}, {"CYP", "Europe", "Cyprus", "2020-09-30", 1755., 12., 
  14.429, 22., 0., 0., 2003.656, 13.7, 16.473, 25.117, 0., 0., 1.4, 1., 
  1.142, 12., 13.7, "", "", "", "", 3147., 382505., 436.7, 3.593, 2909., 
  3.321, 0.005, 201.6, "tests performed", "", "", "", "", "", "", "", "", "", 
  53.7, 875899., 127.657, 37.3, 13.416, 8.563, 32415.132, "", 141.171, 9.24, 
  19.6, 52.7, "", 3.4, 80.98, 0.887}, {"CYP", "Europe", "Cyprus", 
  "2020-10-01", 1772., 17., 15.571, 22., 0., 0., 2023.064, 19.409, 17.778, 
  25.117, 0., 0., 1.4, 1., 1.142, 12., 13.7, "", "", "", "", 2454., 384959., 
  439.502, 2.802, 2846., 3.249, 0.005, 182.8, "tests performed", "", "", "", 
  "", "", "", "", "", "", 53.7, 875899., 127.657, 37.3, 13.416, 8.563, 
  32415.132, "", 141.171, 9.24, 19.6, 52.7, "", 3.4, 80.98, 0.887}, 
 {"CYP", "Europe", "Cyprus", "2020-10-02", 1789., 17., 16.857, 22., 0., 0., 
  2042.473, 19.409, 19.246, 25.117, 0., 0., 1.4, 1., 1.142, 11., 12.559, "", 
  "", "", "", 2412., 387371., 442.255, 2.754, 2817., 3.216, 0.006, 167.1, 
  "tests performed", "", "", "", "", "", "", "", "", "", 53.7, 875899., 
  127.657, 37.3, 13.416, 8.563, 32415.132, "", 141.171, 9.24, 19.6, 52.7, "", 
  3.4, 80.98, 0.887}, {"CYP", "Europe", "Cyprus", "2020-10-03", 1811., 22., 
  18.143, 22., 0., 0., 2067.59, 25.117, 20.713, 25.117, 0., 0., 1.41, 2., 
  2.283, 13., 14.842, "", "", "", "", 3477., 390848., 446.225, 3.97, 2854., 
  3.258, 0.006, 157.3, "tests performed", "", "", "", "", "", "", "", "", "", 
  53.7, 875899., 127.657, 37.3, 13.416, 8.563, 32415.132, "", 141.171, 9.24, 
  19.6, 52.7, "", 3.4, 80.98, 0.887}, {"CYP", "Europe", "Cyprus", 
  "2020-10-04", 1824., 13., 18.286, 22., 0., 0., 2082.432, 14.842, 20.877, 
  25.117, 0., 0., 1.43, 2., 2.283, 11., 12.559, 4.932, 5.631, 3.945, 4.504, 
  3177., 394025., 449.852, 3.627, 2831., 3.232, 0.006, 154.8, 
  "tests performed", "", "", "", "", "", "", "", "", "", 53.7, 875899., 
  127.657, 37.3, 13.416, 8.563, 32415.132, "", 141.171, 9.24, 19.6, 52.7, "", 
  3.4, 80.98, 0.887}, {"CYP", "Europe", "Cyprus", "2020-10-05", 1847., 23., 
  19.143, 22., 0., 0., 2108.691, 26.259, 21.855, 25.117, 0., 0., 1.45, 2., 
  2.283, 11., 12.559, "", "", "", "", 2736., 396761., 452.976, 3.124, 2870., 
  3.277, 0.007, 149.9, "tests performed", "", "", "", "", "", "", "", "", "", 
  53.7, 875899., 127.657, 37.3, 13.416, 8.563, 32415.132, "", 141.171, 9.24, 
  19.6, 52.7, "", 3.4, 80.98, 0.887}, {"CYP", "Europe", "Cyprus", 
  "2020-10-06", 1876., 29., 19., 23., 1., 0.143, 2141.799, 33.109, 21.692, 
  26.259, 1.142, 0.163, 1.47, 3., 3.425, 9., 10.275, "", "", "", "", 3532., 
  400293., 457.008, 4.032, 2991., 3.415, 0.006, 157.4, "tests performed", "", 
  "", "", "", "", "", "", "", "", 53.7, 875899., 127.657, 37.3, 13.416, 
  8.563, 32415.132, "", 141.171, 9.24, 19.6, 52.7, "", 3.4, 80.98, 0.887}, 
 {"CYP", "Europe", "Cyprus", "2020-10-07", 1897., 21., 20.286, 24., 1., 
  0.286, 2165.775, 23.975, 23.16, 27.4, 1.142, 0.326, 1.49, 2., 2.283, 6., 
  6.85, "", "", "", "", 3533., 403826., 461.042, 4.034, 3046., 3.478, 0.007, 
  150.2, "tests performed", "", "", "", "", "", "", "", "", "", 53.7, 
  875899., 127.657, 37.3, 13.416, 8.563, 32415.132, "", 141.171, 9.24, 19.6, 
  52.7, "", 3.4, 80.98, 0.887}, {"CYP", "Europe", "Cyprus", "2020-10-08", 
  1918., 21., 20.857, 24., 0., 0.286, 2189.75, 23.975, 23.812, 27.4, 0., 
  0.326, 1.53, 2., 2.283, 8., 9.133, "", "", "", "", 3133., 406959., 464.619, 
  3.577, 3143., 3.588, 0.007, 150.7, "tests performed", "", "", "", "", "", 
  "", "", "", "", 53.7, 875899., 127.657, 37.3, 13.416, 8.563, 32415.132, "", 
  141.171, 9.24, 19.6, 52.7, "", 3.4, 80.98, 0.887}, 
 {"CYP", "Europe", "Cyprus", "2020-10-09", 1951., 33., 23.143, 25., 1., 
  0.429, 2227.426, 37.676, 26.422, 28.542, 1.142, 0.489, 1.57, 2., 2.283, 5., 
  5.708, "", "", "", "", 2891., 409850., 467.919, 3.301, 3211., 3.666, 0.007, 
  138.7, "tests performed", "", "", "", "", "", "", "", "", "", 50., 875899., 
  127.657, 37.3, 13.416, 8.563, 32415.132, "", 141.171, 9.24, 19.6, 52.7, "", 
  3.4, 80.98, 0.887}, {"CYP", "Europe", "Cyprus", "2020-10-10", 1986., 35., 
  25., 25., 0., 0.429, 2267.385, 39.959, 28.542, 28.542, 0., 0.489, 1.61, 2., 
  2.283, 5., 5.708, "", "", "", "", 3414., 413264., 471.817, 3.898, 3202., 
  3.656, 0.008, 128.1, "tests performed", "", "", "", "", "", "", "", "", "", 
  50., 875899., 127.657, 37.3, 13.416, 8.563, 32415.132, "", 141.171, 9.24, 
  19.6, 52.7, "", 3.4, 80.98, 0.887}, {"CYP", "Europe", "Cyprus", 
  "2020-10-11", 2006., 20., 26., 25., 0., 0.429, 2290.218, 22.834, 29.684, 
  28.542, 0., 0.489, 1.66, 2., 2.283, 5., 5.708, "", "", 6.905, 7.883, 3365., 
  416629., 475.659, 3.842, 3229., 3.686, 0.008, 124.2, "tests performed", "", 
  "", "", "", "", "", "", "", "", 50., 875899., 127.657, 37.3, 13.416, 8.563, 
  32415.132, "", 141.171, 9.24, 19.6, 52.7, "", 3.4, 80.98, 0.887}, 
 {"CYP", "Europe", "Cyprus", "2020-10-12", 2047., 41., 28.571, 25., 0., 
  0.429, 2337.027, 46.809, 32.62, 28.542, 0., 0.489, 1.71, 2., 2.283, 7., 
  7.992, "", "", "", "", 2610., 419239., 478.639, 2.98, 3211., 3.666, 0.009, 
  112.4, "tests performed", "", "", "", "", "", "", "", "", "", 50., 875899., 
  127.657, 37.3, 13.416, 8.563, 32415.132, "", 141.171, 9.24, 19.6, 52.7, "", 
  3.4, 80.98, 0.887}, {"CYP", "Europe", "Cyprus", "2020-10-13", 2130., 83., 
  36.286, 25., 0., 0.286, 2431.787, 94.76, 41.427, 28.542, 0., 0.326, 1.76, 
  2., 2.283, 7., 7.992, "", "", "", "", 3645., 422884., 482.8, 4.161, 3227., 
  3.684, 0.011, 88.9, "tests performed", "", "", "", "", "", "", "", "", "", 
  50., 875899., 127.657, 37.3, 13.416, 8.563, 32415.132, "", 141.171, 9.24, 
  19.6, 52.7, "", 3.4, 80.98, 0.887}, {"CYP", "Europe", "Cyprus", 
  "2020-10-14", 2181., 51., 40.571, 25., 0., 0.143, 2490.013, 58.226, 46.32, 
  28.542, 0., 0.163, 1.78, 2., 2.283, 8., 9.133, "", "", "", "", 2291., 
  425175., 485.416, 2.616, 3050., 3.482, 0.013, 75.2, "tests performed", "", 
  "", "", "", "", "", "", "", "", 50., 875899., 127.657, 37.3, 13.416, 8.563, 
  32415.132, "", 141.171, 9.24, 19.6, 52.7, "", 3.4, 80.98, 0.887}, 
 {"CYP", "Europe", "Cyprus", "2020-10-15", 2285., 104., 52.429, 25., 0., 
  0.143, 2608.748, 118.735, 59.857, 28.542, 0., 0.163, 1.8, 2., 2.283, 9., 
  10.275, "", "", "", "", 3877., 429052., 489.842, 4.426, 3156., 3.603, 
  0.017, 60.2, "tests performed", "", "", "", "", "", "", "", "", "", 50., 
  875899., 127.657, 37.3, 13.416, 8.563, 32415.132, "", 141.171, 9.24, 19.6, 
  52.7, "", 3.4, 80.98, 0.887}, {"CYP", "Europe", "Cyprus", "2020-10-16", 
  2379., 94., 61.143, 25., 0., 0., 2716.067, 107.318, 69.806, 28.542, 0., 0., 
  1.79, 2., 2.283, 12., 13.7, "", "", "", "", 3084., 432136., 493.363, 3.521, 
  3184., 3.635, 0.019, 52.1, "tests performed", "", "", "", "", "", "", "", 
  "", "", 50., 875899., 127.657, 37.3, 13.416, 8.563, 32415.132, "", 141.171, 
  9.24, 19.6, 52.7, "", 3.4, 80.98, 0.887}, {"CYP", "Europe", "Cyprus", 
  "2020-10-17", 2581., 202., 85., 25., 0., 0., 2946.687, 230.62, 97.043, 
  28.542, 0., 0., 1.77, 2., 2.283, 21., 23.975, "", "", "", "", 4966., 
  437102., 499.032, 5.67, 3405., 3.887, 0.025, 40.1, "tests performed", "", 
  "", "", "", "", "", "", "", "", 50., 875899., 127.657, 37.3, 13.416, 8.563, 
  32415.132, "", 141.171, 9.24, 19.6, 52.7, "", 3.4, 80.98, 0.887}, 
 {"CYP", "Europe", "Cyprus", "2020-10-18", 2644., 63., 91.143, 25., 0., 0., 
  3018.613, 71.926, 104.056, 28.542, 0., 0., 1.71, 2., 2.283, 19., 21.692, 
  2.959, 3.378, 28.605, 32.657, 3688., 440790., 503.243, 4.211, 3452., 3.941, 
  0.026, 37.9, "tests performed", "", "", "", "", "", "", "", "", "", 46.3, 
  875899., 127.657, 37.3, 13.416, 8.563, 32415.132, "", 141.171, 9.24, 19.6, 
  52.7, "", 3.4, 80.98, 0.887}, {"CYP", "Europe", "Cyprus", "2020-10-19", 
  2687., 43., 91.429, 25., 0., 0., 3067.705, 49.092, 104.383, 28.542, 0., 0., 
  1.66, 2., 2.283, 23., 26.259, "", "", "", "", 2558., 443348., 506.163, 
  2.92, 3444., 3.932, 0.027, 37.7, "tests performed", "", "", "", "", "", "", 
  "", "", "", 46.3, 875899., 127.657, 37.3, 13.416, 8.563, 32415.132, "", 
  141.171, 9.24, 19.6, 52.7, "", 3.4, 80.98, 0.887}, 
 {"CYP", "Europe", "Cyprus", "2020-10-20", 2839., 152., 101.286, 25., 0., 0., 
  3241.241, 173.536, 115.636, 28.542, 0., 0., 1.63, 2., 2.283, 24., 27.4, "", 
  "", "", "", 4410., 447758., 511.198, 5.035, 3553., 4.056, 0.029, 35.1, 
  "tests performed", "", "", "", "", "", "", "", "", "", 51.85, 875899., 
  127.657, 37.3, 13.416, 8.563, 32415.132, "", 141.171, 9.24, 19.6, 52.7, "", 
  3.4, 80.98, 0.887}, {"CYP", "Europe", "Cyprus", "2020-10-21", 2966., 127., 
  112.143, 25., 0., 0., 3386.235, 144.994, 128.032, 28.542, 0., 0., 1.59, 2., 
  2.283, 23., 26.259, "", "", "", "", 3309., 451067., 514.976, 3.778, 3699., 
  4.223, 0.03, 33., "tests performed", "", "", "", "", "", "", "", "", "", 
  51.85, 875899., 127.657, 37.3, 13.416, 8.563, 32415.132, "", 141.171, 9.24, 
  19.6, 52.7, "", 3.4, 80.98, 0.887}, {"CYP", "Europe", "Cyprus", 
  "2020-10-22", 3154., 188., 124.143, 25., 0., 0., 3600.872, 214.637, 
  141.732, 28.542, 0., 0., 1.56, 2., 2.283, 26., 29.684, "", "", "", "", 
  4304., 455371., 519.89, 4.914, 3760., 4.293, 0.033, 30.3, 
  "tests performed", "", "", "", "", "", "", "", "", "", 51.85, 875899., 
  127.657, 37.3, 13.416, 8.563, 32415.132, "", 141.171, 9.24, 19.6, 52.7, "", 
  3.4, 80.98, 0.887}, {"CYP", "Europe", "Cyprus", "2020-10-23", 3314., 160., 
  133.571, 25., 0., 0., 3783.541, 182.669, 152.496, 28.542, 0., 0., 1.51, 2., 
  2.283, 26., 29.684, "", "", "", "", 4327., 459698., 524.83, 4.94, 3937., 
  4.495, 0.034, 29.5, "tests performed", "", "", "", "", "", "", "", "", "", 
  63.89, 875899., 127.657, 37.3, 13.416, 8.563, 32415.132, "", 141.171, 9.24, 
  19.6, 52.7, "", 3.4, 80.98, 0.887}, {"CYP", "Europe", "Cyprus", 
  "2020-10-24", 3444., 130., 123.286, 25., 0., 0., 3931.96, 148.419, 140.753, 
  28.542, 0., 0., 1.45, 2., 2.283, 28., 31.967, "", "", "", "", 4284., 
  463982., 529.721, 4.891, 3840., 4.384, 0.032, 31.1, "tests performed", "", 
  "", "", "", "", "", "", "", "", 63.89, 875899., 127.657, 37.3, 13.416, 
  8.563, 32415.132, "", 141.171, 9.24, 19.6, 52.7, "", 3.4, 80.98, 0.887}, 
 {"CYP", "Europe", "Cyprus", "2020-10-25", 3545., 101., 128.714, 25., 0., 0., 
  4047.27, 115.31, 146.951, 28.542, 0., 0., 1.41, 2., 2.283, 32., 36.534, 
  0.986, 1.126, 32.55, 37.162, 2781., 466763., 532.896, 3.175, 3710., 4.236, 
  0.035, 28.8, "tests performed", "", "", "", "", "", "", "", "", "", 63.89, 
  875899., 127.657, 37.3, 13.416, 8.563, 32415.132, "", 141.171, 9.24, 19.6, 
  52.7, "", 3.4, 80.98, 0.887}, {"CYP", "Europe", "Cyprus", "2020-10-26", 
  3636., 91., 135.571, 25., 0., 0., 4151.164, 103.893, 154.78, 28.542, 0., 
  0., 1.38, 2., 2.283, 31., 35.392, "", "", "", "", 2285., 469048., 535.505, 
  2.609, 3671., 4.191, 0.037, 27.1, "tests performed", "", "", "", "", "", 
  "", "", "", "", 63.89, 875899., 127.657, 37.3, 13.416, 8.563, 32415.132, 
  "", 141.171, 9.24, 19.6, 52.7, "", 3.4, 80.98, 0.887}, 
 {"CYP", "Europe", "Cyprus", "2020-10-27", 3817., 181., 139.714, 25., 0., 0., 
  4357.808, 206.645, 159.51, 28.542, 0., 0., 1.35, 3., 3.425, 31., 35.392, 
  "", "", "", "", 3589., 472637., 539.602, 4.098, 3554., 4.058, 0.039, 25.4, 
  "tests performed", "", "", "", "", "", "", "", "", "", 63.89, 875899., 
  127.657, 37.3, 13.416, 8.563, 32415.132, "", 141.171, 9.24, 19.6, 52.7, "", 
  3.4, 80.98, 0.887}, {"CYP", "Europe", "Cyprus", "2020-10-28", 3930., 113., 
  137.714, 25., 0., 0., 4486.819, 129.01, 157.226, 28.542, 0., 0., 1.33, 4., 
  4.567, 38., 43.384, "", "", "", "", 3122., 475759., 543.167, 3.564, 3527., 
  4.027, 0.039, 25.6, "tests performed", "", "", "", "", "", "", "", "", "", 
  63.89, 875899., 127.657, 37.3, 13.416, 8.563, 32415.132, "", 141.171, 9.24, 
  19.6, 52.7, "", 3.4, 80.98, 0.887}, {"CYP", "Europe", "Cyprus", 
  "2020-10-29", 4051., 121., 128.143, 25., 0., 0., 4624.962, 138.144, 
  146.299, 28.542, 0., 0., 1.31, 4., 4.567, 38., 43.384, "", "", "", "", 
  2530., 478289., 546.055, 2.888, 3274., 3.738, 0.039, 25.5, 
  "tests performed", "", "", "", "", "", "", "", "", "", 63.89, 875899., 
  127.657, 37.3, 13.416, 8.563, 32415.132, "", 141.171, 9.24, 19.6, 52.7, "", 
  3.4, 80.98, 0.887}, {"CYP", "Europe", "Cyprus", "2020-10-30", 4217., 166., 
  129., 25., 0., 0., 4814.482, 189.52, 147.277, 28.542, 0., 0., 1.31, 4., 
  4.567, 34., 38.817, "", "", "", "", 3672., 481961., 550.247, 4.192, 3180., 
  3.631, 0.041, 24.7, "tests performed", "", "", "", "", "", "", "", "", "", 
  63.89, 875899., 127.657, 37.3, 13.416, 8.563, 32415.132, "", 141.171, 9.24, 
  19.6, 52.7, "", 3.4, 80.98, 0.887}, {"CYP", "Europe", "Cyprus", 
  "2020-10-31", 4366., 149., 131.714, 26., 1., 0.143, 4984.593, 170.111, 
  150.376, 29.684, 1.142, 0.163, 1.3, 5., 5.708, 37., 42.242, "", "", "", "", 
  4783., 486744., 555.708, 5.461, 3252., 3.713, 0.041, 24.7, 
  "tests performed", "", "", "", "", "", "", "", "", "", 63.89, 875899., 
  127.657, 37.3, 13.416, 8.563, 32415.132, "", 141.171, 9.24, 19.6, 52.7, "", 
  3.4, 80.98, 0.887}, {"CYP", "Europe", "Cyprus", "2020-11-01", 4563., 197., 
  145.429, 26., 0., 0.143, 5209.505, 224.912, 166.033, 29.684, 0., 0.163, 
  1.3, 5., 5.708, 39., 44.526, 0.986, 1.126, 39.455, 45.045, 3053., 489797., 
  559.193, 3.486, 3291., 3.757, 0.044, 22.6, "tests performed", "", "", "", 
  "", "", "", "", "", "", 63.89, 875899., 127.657, 37.3, 13.416, 8.563, 
  32415.132, "", 141.171, 9.24, 19.6, 52.7, "", 3.4, 80.98, 0.887}, 
 {"CYP", "Europe", "Cyprus", "2020-11-02", 4760., 197., 160.571, 27., 1., 
  0.286, 5434.417, 224.912, 183.322, 30.825, 1.142, 0.326, 1.29, 5., 5.708, 
  40., 45.667, "", "", "", "", 2812., 492609., 562.404, 3.21, 3366., 3.843, 
  0.048, 21., "tests performed", "", "", "", "", "", "", "", "", "", 63.89, 
  875899., 127.657, 37.3, 13.416, 8.563, 32415.132, "", 141.171, 9.24, 19.6, 
  52.7, "", 3.4, 80.98, 0.887}, {"CYP", "Europe", "Cyprus", "2020-11-03", 
  4934., 174., 159.571, 27., 0., 0.286, 5633.07, 198.653, 182.18, 30.825, 0., 
  0.326, 1.27, 5., 5.708, 42., 47.951, "", "", "", "", 4033., 496642., 
  567.008, 4.604, 3429., 3.915, 0.047, 21.5, "tests performed", "", "", "", 
  "", "", "", "", "", "", 69.44, 875899., 127.657, 37.3, 13.416, 8.563, 
  32415.132, "", 141.171, 9.24, 19.6, 52.7, "", 3.4, 80.98, 0.887}, 
 {"CYP", "Europe", "Cyprus", "2020-11-04", 5100., 166., 167.143, 27., 0., 
  0.286, 5822.589, 189.52, 190.824, 30.825, 0., 0.326, 1.26, 5., 5.708, 57., 
  65.076, "", "", "", "", 3529., 500171., 571.037, 4.029, 3487., 3.981, 
  0.048, 20.9, "tests performed", "", "", "", "", "", "", "", "", "", 69.44, 
  875899., 127.657, 37.3, 13.416, 8.563, 32415.132, "", 141.171, 9.24, 19.6, 
  52.7, "", 3.4, 80.98, 0.887}, {"CYP", "Europe", "Cyprus", "2020-11-05", 
  5333., 233., 183.143, 27., 0., 0.286, 6088.602, 266.012, 209.091, 30.825, 
  0., 0.326, 1.24, 5., 5.708, 65., 74.209, "", "", "", "", 3756., 503927., 
  575.325, 4.288, 3663., 4.182, 0.05, 20., "tests performed", "", "", "", "", 
  "", "", "", "", "", 69.44, 875899., 127.657, 37.3, 13.416, 8.563, 
  32415.132, "", 141.171, 9.24, 19.6, 52.7, "", 3.4, 80.98, 0.887}, 
 {"CYP", "Europe", "Cyprus", "2020-11-06", 5557., 224., 191.429, 27., 0., 
  0.286, 6344.339, 255.737, 218.551, 30.825, 0., 0.326, 1.23, 6., 6.85, 70., 
  79.918, "", "", "", "", 3693., 507620., 579.542, 4.216, 3666., 4.185, 
  0.052, 19.2, "tests performed", "", "", "", "", "", "", "", "", "", 69.44, 
  875899., 127.657, 37.3, 13.416, 8.563, 32415.132, "", 141.171, 9.24, 19.6, 
  52.7, "", 3.4, 80.98, 0.887}, {"CYP", "Europe", "Cyprus", "2020-11-07", 
  5871., 314., 215., 35., 8., 1.286, 6702.828, 358.489, 245.462, 39.959, 
  9.133, 1.468, 1.2, 7., 7.992, 69., 78.776, "", "", "", "", 4218., 511838., 
  584.357, 4.816, 3585., 4.093, 0.06, 16.7, "tests performed", "", "", "", 
  "", "", "", "", "", "", 69.44, 875899., 127.657, 37.3, 13.416, 8.563, 
  32415.132, "", 141.171, 9.24, 19.6, 52.7, "", 3.4, 80.98, 0.887}, 
 {"CYP", "Europe", "Cyprus", "2020-11-08", 5987., 116., 203.429, 28., -7., 
  0.286, 6835.263, 132.435, 232.251, 31.967, -7.992, 0.326, 1.17, 7., 7.992, 
  77., 87.91, 0.986, 1.126, 63.128, 72.072, 2803., 514641., 587.557, 3.2, 
  3549., 4.052, 0.057, 17.4, "tests performed", "", "", "", "", "", "", "", 
  "", "", 69.44, 875899., 127.657, 37.3, 13.416, 8.563, 32415.132, "", 
  141.171, 9.24, 19.6, 52.7, "", 3.4, 80.98, 0.887}, 
 {"CYP", "Europe", "Cyprus", "2020-11-09", 6098., 111., 191.143, 28., 0., 
  0.143, 6961.99, 126.727, 218.225, 31.967, 0., 0.163, 1.14, 7., 7.992, 85., 
  97.043, "", "", "", "", 2111., 516752., 589.968, 2.41, 3449., 3.938, 0.055, 
  18., "tests performed", "", "", "", "", "", "", "", "", "", 69.44, 875899., 
  127.657, 37.3, 13.416, 8.563, 32415.132, "", 141.171, 9.24, 19.6, 52.7, "", 
  3.4, 80.98, 0.887}, {"CYP", "Europe", "Cyprus", "2020-11-10", 6296., 198., 
  194.571, 29., 1., 0.286, 7188.043, 226.053, 222.139, 33.109, 1.142, 0.326, 
  1.13, 7., 7.992, 76., 86.768, "", "", "", "", 4143., 520895., 594.698, 
  4.73, 3465., 3.956, 0.056, 17.8, "tests performed", "", "", "", "", "", "", 
  "", "", "", 69.44, 875899., 127.657, 37.3, 13.416, 8.563, 32415.132, "", 
  141.171, 9.24, 19.6, 52.7, "", 3.4, 80.98, 0.887}, 
 {"CYP", "Europe", "Cyprus", "2020-11-11", 6461., 165., 194.429, 33., 4., 
  0.857, 7376.421, 188.378, 221.976, 37.676, 4.567, 0.979, 1.12, 6., 6.85, 
  73., 83.343, "", "", "", "", 3291., 524186., 598.455, 3.757, 3431., 3.917, 
  0.057, 17.6, "tests performed", "", "", "", "", "", "", "", "", "", 69.44, 
  875899., 127.657, 37.3, 13.416, 8.563, 32415.132, "", 141.171, 9.24, 19.6, 
  52.7, "", 3.4, 80.98, 0.887}, {"CYP", "Europe", "Cyprus", "2020-11-12", 
  6646., 185., 187.571, 34., 1., 1., 7587.633, 211.212, 214.147, 38.817, 
  1.142, 1.142, 1.11, 7., 7.992, 68., 77.635, "", "", "", "", 2891., 527077., 
  601.755, 3.301, 3307., 3.776, 0.057, 17.6, "tests performed", "", "", "", 
  "", "", "", "", "", "", 72.22, 875899., 127.657, 37.3, 13.416, 8.563, 
  32415.132, "", 141.171, 9.24, 19.6, 52.7, "", 3.4, 80.98, 0.887}, 
 {"CYP", "Europe", "Cyprus", "2020-11-13", 6853., 207., 185.143, 38., 4., 
  1.571, 7823.961, 236.329, 211.375, 43.384, 4.567, 1.794, 1.11, 8., 9.133, 
  59., 67.359, "", "", "", "", 3088., 530165., 605.281, 3.526, 3221., 3.677, 
  0.057, 17.4, "tests performed", "", "", "", "", "", "", "", "", "", 72.22, 
  875899., 127.657, 37.3, 13.416, 8.563, 32415.132, "", 141.171, 9.24, 19.6, 
  52.7, "", 3.4, 80.98, 0.887}, {"CYP", "Europe", "Cyprus", "2020-11-14", 
  7051., 198., 168.571, 39., 1., 0.571, 8050.015, 226.053, 192.455, 44.526, 
  1.142, 0.652, 1.1, 8., 9.133, 64., 73.068, "", "", "", "", 4157., 534322., 
  610.027, 4.746, 3212., 3.667, 0.052, 19.1, "tests performed", "", "", "", 
  "", "", "", "", "", "", 72.22, 875899., 127.657, 37.3, 13.416, 8.563, 
  32415.132, "", 141.171, 9.24, 19.6, 52.7, "", 3.4, 80.98, 0.887}, 
 {"CYP", "Europe", "Cyprus", "2020-11-15", 7178., 127., 170.143, 39., 0., 
  1.571, 8195.009, 144.994, 194.249, 44.526, 0., 1.794, 1.1, 9., 10.275, 73., 
  83.343, 1.973, 2.252, 59.182, 67.567, 3333., 537655., 613.832, 3.805, 
  3288., 3.754, 0.052, 19.3, "tests performed", "", "", "", "", "", "", "", 
  "", "", 72.22, 875899., 127.657, 37.3, 13.416, 8.563, 32415.132, "", 
  141.171, 9.24, 19.6, 52.7, "", 3.4, 80.98, 0.887}, 
 {"CYP", "Europe", "Cyprus", "2020-11-16", 7285., 107., 169.571, 40., 1., 
  1.714, 8317.169, 122.16, 193.597, 45.667, 1.142, 1.957, 1.11, 9., 10.275, 
  75., 85.626, "", "", "", "", 7830., 545485., 622.772, 8.939, 4105., 4.687, 
  0.041, 24.2, "tests performed", "", "", "", "", "", "", "", "", "", 72.22, 
  875899., 127.657, 37.3, 13.416, 8.563, 32415.132, "", 141.171, 9.24, 19.6, 
  52.7, "", 3.4, 80.98, 0.887}, {"CYP", "Europe", "Cyprus", "2020-11-17", 
  7513., 228., 173.857, 40., 0., 1.571, 8577.473, 260.304, 198.49, 45.667, 
  0., 1.794, 1.13, 10., 11.417, 74., 84.485, "", "", "", "", 11582., 557067., 
  635.995, 13.223, 5167., 5.899, 0.034, 29.7, "tests performed", "", "", "", 
  "", "", "", "", "", "", 72.22, 875899., 127.657, 37.3, 13.416, 8.563, 
  32415.132, "", 141.171, 9.24, 19.6, 52.7, "", 3.4, 80.98, 0.887}, 
 {"CYP", "Europe", "Cyprus", "2020-11-18", 7711., 198., 178.571, 41., 1., 
  1.143, 8803.526, 226.053, 203.872, 46.809, 1.142, 1.305, 1.14, 10., 11.417, 
  77., 87.91, "", "", "", "", 10098., 567165., 647.523, 11.529, 6140., 7.01, 
  0.029, 34.4, "tests performed", "", "", "", "", "", "", "", "", "", 72.22, 
  875899., 127.657, 37.3, 13.416, 8.563, 32415.132, "", 141.171, 9.24, 19.6, 
  52.7, "", 3.4, 80.98, 0.887}, {"CYP", "Europe", "Cyprus", "2020-11-19", 
  7979., 268., 190.429, 41., 0., 1., 9109.498, 305.971, 217.409, 46.809, 0., 
  1.142, 1.15, 10., 11.417, 81., 92.476, "", "", "", "", 12405., 579570., 
  661.686, 14.163, 7499., 8.561, 0.025, 39.4, "tests performed", "", "", "", 
  "", "", "", "", "", "", 72.22, 875899., 127.657, 37.3, 13.416, 8.563, 
  32415.132, "", 141.171, 9.24, 19.6, 52.7, "", 3.4, 80.98, 0.887}, 
 {"CYP", "Europe", "Cyprus", "2020-11-20", 8211., 232., 194., 43., 2., 0.714, 
  9374.369, 264.871, 221.487, 49.092, 2.283, 0.815, 1.16, 9., 10.275, 89., 
  101.61, "", "", "", "", 12077., 591647., 675.474, 13.788, 8783., 10.027, 
  0.022, 45.3, "tests performed", "", "", "", "", "", "", "", "", "", 72.22, 
  875899., 127.657, 37.3, 13.416, 8.563, 32415.132, "", 141.171, 9.24, 19.6, 
  52.7, "", 3.4, 80.98, 0.887}, {"CYP", "Europe", "Cyprus", "2020-11-21", 
  8456., 245., 200.714, 43., 0., 0.571, 9654.081, 279.713, 229.152, 49.092, 
  0., 0.652, 1.16, 9., 10.275, 91., 103.893, "", "", "", "", 13443., 605090., 
  690.822, 15.348, 10110., 11.542, 0.02, 50.4, "tests performed", "", "", "", 
  "", "", "", "", "", "", 72.22, 875899., 127.657, 37.3, 13.416, 8.563, 
  32415.132, "", 141.171, 9.24, 19.6, 52.7, "", 3.4, 80.98, 0.887}, 
 {"CYP", "Europe", "Cyprus", "2020-11-22", 8643., 187., 209.286, 44., 1., 
  0.714, 9867.576, 213.495, 238.938, 50.234, 1.142, 0.815, 1.16, 9., 10.275, 
  97., 110.743, 3.945, 4.504, 71.018, 81.081, 9477., 614567., 701.641, 10.82, 
  10987., 12.544, 0.019, 52.5, "tests performed", "", "", "", "", "", "", "", 
  "", "", 72.22, 875899., 127.657, 37.3, 13.416, 8.563, 32415.132, "", 
  141.171, 9.24, 19.6, 52.7, "", 3.4, 80.98, 0.887}, 
 {"CYP", "Europe", "Cyprus", "2020-11-23", 8947., 304., 237.429, 44., 0., 
  0.571, 10214.648, 347.072, 271.068, 50.234, 0., 0.652, 1.16, 12., 13.7, 
  110., 125.585, "", "", "", "", 10862., 625429., 714.042, 12.401, 11421., 
  13.039, 0.021, 48.1, "tests performed", "", "", "", "", "", "", "", "", "", 
  72.22, 875899., 127.657, 37.3, 13.416, 8.563, 32415.132, "", 141.171, 9.24, 
  19.6, 52.7, "", 3.4, 80.98, 0.887}, {"CYP", "Europe", "Cyprus", 
  "2020-11-24", 9199., 252., 240.857, 46., 2., 0.857, 10502.352, 287.704, 
  274.983, 52.517, 2.283, 0.979, 1.16, 11., 12.559, 101., 115.31, "", "", "", 
  "", 11024., 636453., 726.628, 12.586, 11341., 12.948, 0.021, 47.1, 
  "tests performed", "", "", "", "", "", "", "", "", "", 72.22, 875899., 
  127.657, 37.3, 13.416, 8.563, 32415.132, "", 141.171, 9.24, 19.6, 52.7, "", 
  3.4, 80.98, 0.887}, {"CYP", "Europe", "Cyprus", "2020-11-25", 9453., 254., 
  248.857, 47., 1., 0.857, 10792.34, 289.988, 284.116, 53.659, 1.142, 0.979, 
  1.15, 15., 17.125, 107., 122.16, "", "", "", "", 12034., 648487., 740.367, 
  13.739, 11617., 13.263, 0.021, 46.7, "tests performed", "", "", "", "", "", 
  "", "", "", "", 72.22, 875899., 127.657, 37.3, 13.416, 8.563, 32415.132, 
  "", 141.171, 9.24, 19.6, 52.7, "", 3.4, 80.98, 0.887}, 
 {"CYP", "Europe", "Cyprus", "2020-11-26", 9673., 220., 242., 48., 1., 1., 
  11043.511, 251.171, 276.288, 54.801, 1.142, 1.142, 1.15, 17., 19.409, 109., 
  124.444, "", "", "", "", 12145., 660632., 754.233, 13.866, 11580., 13.221, 
  0.021, 47.9, "tests performed", "", "", "", "", "", "", "", "", "", 72.22, 
  875899., 127.657, 37.3, 13.416, 8.563, 32415.132, "", 141.171, 9.24, 19.6, 
  52.7, "", 3.4, 80.98, 0.887}, {"CYP", "Europe", "Cyprus", "2020-11-27", 
  9983., 310., 253.143, 48., 0., 0.714, 11397.433, 353.922, 289.009, 54.801, 
  0., 0.815, 1.15, 16., 18.267, 108., 123.302, "", "", "", "", 12990., 
  673622., 769.064, 14.83, 11711., 13.37, 0.022, 46.3, "tests performed", "", 
  "", "", "", "", "", "", "", "", 72.22, 875899., 127.657, 37.3, 13.416, 
  8.563, 32415.132, "", 141.171, 9.24, 19.6, 52.7, "", 3.4, 80.98, 0.887}, 
 {"CYP", "Europe", "Cyprus", "2020-11-28", 10231., 248., 253.571, 48., 0., 
  0.714, 11680.57, 283.138, 289.498, 54.801, 0., 0.815, 1.14, 16., 18.267, 
  114., 130.152, "", "", "", "", 14524., 688146., 785.645, 16.582, 11865., 
  13.546, 0.021, 46.8, "tests performed", "", "", "", "", "", "", "", "", "", 
  72.22, 875899., 127.657, 37.3, 13.416, 8.563, 32415.132, "", 141.171, 9.24, 
  19.6, 52.7, "", 3.4, 80.98, 0.887}, {"CYP", "Europe", "Cyprus", 
  "2020-11-29", 10383., 152., 248.571, 48., 0., 0.571, 11854.106, 173.536, 
  283.79, 54.801, 0., 0.652, 1.14, 15., 17.125, 119., 135.86, 1.973, 2.252, 
  83.841, 95.72, 7628., 695774., 794.354, 8.709, 11601., 13.245, 0.021, 46.7, 
  "tests performed", "", "", "", "", "", "", "", "", "", 72.22, 875899., 
  127.657, 37.3, 13.416, 8.563, 32415.132, "", 141.171, 9.24, 19.6, 52.7, "", 
  3.4, 80.98, 0.887}, {"CYP", "Europe", "Cyprus", "2020-11-30", 10565., 182., 
  231.143, 49., 1., 0.714, 12061.893, 207.787, 263.892, 55.943, 1.142, 0.815, 
  1.14, 14., 15.984, 127., 144.994, "", "", "", "", 7633., 703407., 803.069, 
  8.714, 11140., 12.718, 0.021, 48.2, "tests performed", "", "", "", "", "", 
  "", "", "", "", 65.74, 875899., 127.657, 37.3, 13.416, 8.563, 32415.132, 
  "", 141.171, 9.24, 19.6, 52.7, "", 3.4, 80.98, 0.887}, 
 {"CYP", "Europe", "Cyprus", "2020-12-01", 10883., 318., 240.571, 49., 0., 
  0.429, 12424.949, 363.056, 274.657, 55.943, 0., 0.489, 1.16, 14., 15.984, 
  131., 149.561, "", "", "", "", 10095., 713502., 814.594, 11.525, 11007., 
  12.567, 0.022, 45.8, "tests performed", "", "", "", "", "", "", "", "", "", 
  65.74, 875899., 127.657, 37.3, 13.416, 8.563, 32415.132, "", 141.171, 9.24, 
  19.6, 52.7, "", 3.4, 80.98, 0.887}, {"CYP", "Europe", "Cyprus", 
  "2020-12-02", 11175., 292., 246., 52., 3., 0.714, 12758.32, 333.372, 
  280.854, 59.368, 3.425, 0.815, 1.17, 14., 15.984, 124., 141.569, "", "", 
  "", "", 9087., 722589., 824.968, 10.374, 10586., 12.086, 0.023, 43., 
  "tests performed", "", "", "", "", "", "", "", "", "", 65.74, 875899., 
  127.657, 37.3, 13.416, 8.563, 32415.132, "", 141.171, 9.24, 19.6, 52.7, "", 
  3.4, 80.98, 0.887}, {"CYP", "Europe", "Cyprus", "2020-12-03", 11523., 348., 
  264.286, 54., 2., 0.857, 13155.626, 397.306, 301.731, 61.651, 2.283, 0.979, 
  1.18, 14., 15.984, 124., 141.569, "", "", "", "", 10022., 732611., 836.41, 
  11.442, 10283., 11.74, 0.026, 38.9, "tests performed", "", "", "", "", "", 
  "", "", "", "", 69.44, 875899., 127.657, 37.3, 13.416, 8.563, 32415.132, 
  "", 141.171, 9.24, 19.6, 52.7, "", 3.4, 80.98, 0.887}, 
 {"CYP", "Europe", "Cyprus", "2020-12-04", 11812., 289., 261.286, 57., 3., 
  1.286, 13485.573, 329.947, 298.306, 65.076, 3.425, 1.468, 1.18, 13., 
  14.842, 111., 126.727, "", "", "", "", 9589., 742200., 847.358, 10.948, 
  9797., 11.185, 0.027, 37.5, "tests performed", "", "", "", "", "", "", "", 
  "", "", 69.44, 875899., 127.657, 37.3, 13.416, 8.563, 32415.132, "", 
  141.171, 9.24, 19.6, 52.7, "", 3.4, 80.98, 0.887}, 
 {"CYP", "Europe", "Cyprus", "2020-12-05", 12181., 369., 278.571, 57., 0., 
  1.286, 13906.855, 421.281, 318.041, 65.076, 0., 1.468, 1.18, 12., 13.7, 
  119., 135.86, "", "", "", "", 9746., 751946., 858.485, 11.127, 9114., 
  10.405, 0.031, 32.7, "tests performed", "", "", "", "", "", "", "", "", "", 
  69.44, 875899., 127.657, 37.3, 13.416, 8.563, 32415.132, "", 141.171, 9.24, 
  19.6, 52.7, "", 3.4, 80.98, 0.887}, {"CYP", "Europe", "Cyprus", 
  "2020-12-06", 12451., 270., 295.429, 61., 4., 1.857, 14215.109, 308.255, 
  337.286, 69.643, 4.567, 2.12, 1.18, 12., 13.7, 121., 138.144, 1.973, 2.252, 
  73.978, 84.459, 7918., 759864., 867.525, 9.04, 9156., 10.453, 0.032, 31., 
  "tests performed", "", "", "", "", "", "", "", "", "", 69.44, 875899., 
  127.657, 37.3, 13.416, 8.563, 32415.132, "", 141.171, 9.24, 19.6, 52.7, "", 
  3.4, 80.98, 0.887}, {"CYP", "Europe", "Cyprus", "2020-12-07", 12867., 416., 
  328.857, 63., 2., 2., 14690.05, 474.941, 375.451, 71.926, 2.283, 2.283, 
  1.18, 13., 14.842, 126., 143.852, "", "", "", "", 9452., 769316., 878.316, 
  10.791, 9416., 10.75, 0.035, 28.6, "tests performed", "", "", "", "", "", 
  "", "", "", "", 69.44, 875899., 127.657, 37.3, 13.416, 8.563, 32415.132, 
  "", 141.171, 9.24, 19.6, 52.7, "", 3.4, 80.98, 0.887}, 
 {"CYP", "Europe", "Cyprus", "2020-12-08", 13286., 419., 343.286, 68., 5., 
  2.714, 15168.416, 478.366, 391.924, 77.635, 5.708, 3.099, 1.17, 13., 
  14.842, 115., 131.294, "", "", "", "", 10910., 780226., 890.772, 12.456, 
  9532., 10.883, 0.036, 27.8, "tests performed", "", "", "", "", "", "", "", 
  "", "", 69.44, 875899., 127.657, 37.3, 13.416, 8.563, 32415.132, "", 
  141.171, 9.24, 19.6, 52.7, "", 3.4, 80.98, 0.887}, 
 {"CYP", "Europe", "Cyprus", "2020-12-09", 13286., 0., 301.571, 68., 0., 
  2.286, 15168.416, 0., 344.299, 77.635, 0., 2.61, 1.16, 15., 17.125, 116., 
  132.435, "", "", "", "", 12253., 792479., 904.761, 13.989, 9984., 11.399, 
  0.03, 33.1, "tests performed", "", "", "", "", "", "", "", "", "", 69.44, 
  875899., 127.657, 37.3, 13.416, 8.563, 32415.132, "", 141.171, 9.24, 19.6, 
  52.7, "", 3.4, 80.98, 0.887}, {"CYP", "Europe", "Cyprus", "2020-12-10", 
  13649., 363., 303.714, 70., 2., 2.286, 15582.847, 414.431, 346.746, 79.918, 
  2.283, 2.61, 1.18, 13., 14.842, 106., 121.019, "", "", "", "", 14567., 
  807046., 921.392, 16.631, 10634., 12.141, 0.029, 35., "tests performed", 
  "", "", "", "", "", "", "", "", "", 69.44, 875899., 127.657, 37.3, 13.416, 
  8.563, 32415.132, "", 141.171, 9.24, 19.6, 52.7, "", 3.4, 80.98, 0.887}, 
 {"CYP", "Europe", "Cyprus", "2020-12-11", 13649., 0., 262.429, 70., 0., 
  1.857, 15582.847, 0., 299.611, 79.918, 0., 2.12, 1.2, 12., 13.7, 110., 
  125.585, "", "", "", "", 12816., 819862., 936.023, 14.632, 11095., 12.667, 
  0.024, 42.3, "tests performed", "", "", "", "", "", "", "", "", "", 69.44, 
  875899., 127.657, 37.3, 13.416, 8.563, 32415.132, "", 141.171, 9.24, 19.6, 
  52.7, "", 3.4, 80.98, 0.887}, {"CYP", "Europe", "Cyprus", "2020-12-12", 
  14476., 827., 327.857, 75., 5., 2.571, 16527.02, 944.173, 374.309, 85.626, 
  5.708, 2.936, 1.24, 12., 13.7, 113., 129.01, "", "", "", "", 11917., 
  831779., 949.629, 13.605, 11405., 13.021, 0.029, 34.8, "tests performed", 
  "", "", "", "", "", "", "", "", "", 69.44, 875899., 127.657, 37.3, 13.416, 
  8.563, 32415.132, "", 141.171, 9.24, 19.6, 52.7, "", 3.4, 80.98, 0.887}, 
 {"CYP", "Europe", "Cyprus", "2020-12-13", 15101., 625., 378.571, 78., 3., 
  2.429, 17240.572, 713.553, 432.209, 89.051, 3.425, 2.773, 1.24, 11., 
  12.559, 120., 137.002, 4.932, 5.631, 77.923, 88.963, 9845., 841624., 
  960.869, 11.24, 11680., 13.335, 0.032, 30.9, "tests performed", "", "", "", 
  "", "", "", "", "", "", 69.44, 875899., 127.657, 37.3, 13.416, 8.563, 
  32415.132, "", 141.171, 9.24, 19.6, 52.7, "", 3.4, 80.98, 0.887}, 
 {"CYP", "Europe", "Cyprus", "2020-12-14", 15450., 349., 369., 82., 4., 
  2.714, 17639.02, 398.448, 421.281, 93.618, 4.567, 3.099, 1.2, 12., 13.7, 
  123., 140.427, "", "", "", "", 9951., 851575., 972.23, 11.361, 11751., 
  13.416, 0.031, 31.8, "tests performed", "", "", "", "", "", "", "", "", "", 
  69.44, 875899., 127.657, 37.3, 13.416, 8.563, 32415.132, "", 141.171, 9.24, 
  19.6, 52.7, "", 3.4, 80.98, 0.887}, {"CYP", "Europe", "Cyprus", 
  "2020-12-15", 15789., 339., 357.571, 84., 2., 2.286, 18026.051, 387.031, 
  408.234, 95.901, 2.283, 2.61, 1.17, 13., 14.842, 122., 139.285, "", "", "", 
  "", 11733., 863308., 985.625, 13.395, 11869., 13.551, 0.03, 33.2, 
  "tests performed", "", "", "", "", "", "", "", "", "", 69.44, 875899., 
  127.657, 37.3, 13.416, 8.563, 32415.132, "", 141.171, 9.24, 19.6, 52.7, "", 
  3.4, 80.98, 0.887}, {"CYP", "Europe", "Cyprus", "2020-12-16", 16190., 401., 
  414.857, 85., 1., 2.429, 18483.866, 457.815, 473.636, 97.043, 1.142, 2.773, 
  1.15, 14., 15.984, 125., 142.711, "", "", "", "", 12358., 875666., 999.734, 
  14.109, 11884., 13.568, 0.035, 28.6, "tests performed", "", "", "", "", "", 
  "", "", "", "", 69.44, 875899., 127.657, 37.3, 13.416, 8.563, 32415.132, 
  "", 141.171, 9.24, 19.6, 52.7, "", 3.4, 80.98, 0.887}, 
 {"CYP", "Europe", "Cyprus", "2020-12-17", 16190., 0., 363., 85., 0., 2.143, 
  18483.866, 0., 414.431, 97.043, 0., 2.446, 1.14, 14., 15.984, 115., 
  131.294, "", "", "", "", 11518., 887184., 1012.884, 13.15, 11448., 13.07, 
  0.032, 31.5, "tests performed", "", "", "", "", "", "", "", "", "", 69.44, 
  875899., 127.657, 37.3, 13.416, 8.563, 32415.132, "", 141.171, 9.24, 19.6, 
  52.7, "", 3.4, 80.98, 0.887}, {"CYP", "Europe", "Cyprus", "2020-12-18", 
  16647., 457., 428.286, 85., 0., 2.143, 19005.616, 521.75, 488.967, 97.043, 
  0., 2.446, 1.16, 13., 14.842, 115., 131.294, "", "", "", "", 12042., 
  899226., 1026.632, 13.748, 11338., 12.944, 0.038, 26.5, "tests performed", 
  "", "", "", "", "", "", "", "", "", 69.44, 875899., 127.657, 37.3, 13.416, 
  8.563, 32415.132, "", 141.171, 9.24, 19.6, 52.7, "", 3.4, 80.98, 0.887}, 
 {"CYP", "Europe", "Cyprus", "2020-12-19", 17476., 829., 428.571, 89., 4., 
  2., 19952.072, 946.456, 489.293, 101.61, 4.567, 2.283, 1.16, 13., 14.842, 
  115., 131.294, "", "", "", "", 10304., 909530., 1038.396, 11.764, 11107., 
  12.681, 0.039, 25.9, "tests performed", "", "", "", "", "", "", "", "", "", 
  69.44, 875899., 127.657, 37.3, 13.416, 8.563, 32415.132, "", 141.171, 9.24, 
  19.6, 52.7, "", 3.4, 80.98, 0.887}, {"CYP", "Europe", "Cyprus", 
  "2020-12-20", 17688., 212., 369.571, 91., 2., 1.857, 20194.109, 242.037, 
  421.934, 103.893, 2.283, 2.12, 1.13, 14., 15.984, 125., 142.711, 2.959, 
  3.378, 103.569, 118.243, 7218., 916748., 1046.637, 8.241, 10732., 12.253, 
  0.034, 29., "tests performed", "", "", "", "", "", "", "", "", "", 69.44, 
  875899., 127.657, 37.3, 13.416, 8.563, 32415.132, "", 141.171, 9.24, 19.6, 
  52.7, "", 3.4, 80.98, 0.887}, {"CYP", "Europe", "Cyprus", "2020-12-21", 
  18004., 316., 364.857, 96., 5., 2., 20554.881, 360.772, 416.552, 109.602, 
  5.708, 2.283, 1.12, 15., 17.125, 127., 144.994, "", "", "", "", 12772., 
  929520., 1061.218, 14.582, 11135., 12.713, 0.033, 30.5, "tests performed", 
  "", "", "", "", "", "", "", "", "", 77.78, 875899., 127.657, 37.3, 13.416, 
  8.563, 32415.132, "", 141.171, 9.24, 19.6, 52.7, "", 3.4, 80.98, 0.887}, 
 {"CYP", "Europe", "Cyprus", "2020-12-22", 18004., 0., 316.429, 96., 0., 
  1.714, 20554.881, 0., 361.261, 109.602, 0., 1.957, 1.11, 15., 17.125, 130., 
  148.419, "", "", "", "", 12658., 942178., 1075.67, 14.451, 11267., 12.863, 
  0.028, 35.6, "tests performed", "", "", "", "", "", "", "", "", "", 77.78, 
  875899., 127.657, 37.3, 13.416, 8.563, 32415.132, "", 141.171, 9.24, 19.6, 
  52.7, "", 3.4, 80.98, 0.887}, {"CYP", "Europe", "Cyprus", "2020-12-23", 
  18883., 879., 384.714, 104., 8., 2.714, 21558.422, 1003.54, 439.222, 
  118.735, 9.133, 3.099, 1.14, 16., 18.267, 146., 166.686, "", "", "", "", 
  14188., 956366., 1091.868, 16.198, 11529., 13.162, 0.033, 30., 
  "tests performed", "", "", "", "", "", "", "", "", "", 77.78, 875899., 
  127.657, 37.3, 13.416, 8.563, 32415.132, "", 141.171, 9.24, 19.6, 52.7, "", 
  3.4, 80.98, 0.887}, {"CYP", "Europe", "Cyprus", "2020-12-24", 19316., 433., 
  446.571, 107., 3., 3.143, 22052.771, 494.349, 509.844, 122.16, 3.425, 
  3.588, 1.13, 17., 19.409, 142., 162.119, "", "", "", "", 8720., 965086., 
  1101.823, 9.955, 11129., 12.706, 0.04, 24.9, "tests performed", "", "", "", 
  "", "", "", "", "", "", 69.44, 875899., 127.657, 37.3, 13.416, 8.563, 
  32415.132, "", 141.171, 9.24, 19.6, 52.7, "", 3.4, 80.98, 0.887}, 
 {"CYP", "Europe", "Cyprus", "2020-12-25", 19366., 50., 388.429, 109., 2., 
  3.429, 22109.855, 57.084, 443.463, 124.444, 2.283, 3.914, 1.11, 20., 
  22.834, 148., 168.969, "", "", "", "", 1407., 966493., 1103.43, 1.606, 
  9610., 10.972, 0.04, 24.7, "tests performed", "", "", "", "", "", "", "", 
  "", "", 69.44, 875899., 127.657, 37.3, 13.416, 8.563, 32415.132, "", 
  141.171, 9.24, 19.6, 52.7, "", 3.4, 80.98, 0.887}, 
 {"CYP", "Europe", "Cyprus", "2020-12-26", 19391., 25., 273.571, 111., 2., 
  3.143, 22138.397, 28.542, 312.332, 126.727, 2.283, 3.588, 1.11, 23., 
  26.259, 149., 170.111, "", "", "", "", 3866., 970359., 1107.843, 4.414, 
  8690., 9.921, 0.031, 31.8, "tests performed", "", "", "", "", "", "", "", 
  "", "", 77.78, 875899., 127.657, 37.3, 13.416, 8.563, 32415.132, "", 
  141.171, 9.24, 19.6, 52.7, "", 3.4, 80.98, 0.887}, 
 {"CYP", "Europe", "Cyprus", "2020-12-27", 19657., 266., 281.286, 112., 1., 
  3., 22442.085, 303.688, 321.139, 127.869, 1.142, 3.425, 1.16, 25., 28.542, 
  154., 175.819, 13.809, 15.766, 98.637, 112.612, 5625., 975984., 1114.265, 
  6.422, 8462., 9.661, 0.033, 30.1, "tests performed", "", "", "", "", "", 
  "", "", "", "", 77.78, 875899., 127.657, 37.3, 13.416, 8.563, 32415.132, 
  "", 141.171, 9.24, 19.6, 52.7, "", 3.4, 80.98, 0.887}, 
 {"CYP", "Europe", "Cyprus", "2020-12-28", 20408., 751., 343.429, 113., 1., 
  2.429, 23299.49, 857.405, 392.087, 129.01, 1.142, 2.773, 1.21, 27., 30.825, 
  153., 174.678, "", "", "", "", 13482., 989466., 1129.658, 15.392, 8564., 
  9.777, 0.04, 24.9, "tests performed", "", "", "", "", "", "", "", "", "", 
  77.78, 875899., 127.657, 37.3, 13.416, 8.563, 32415.132, "", 141.171, 9.24, 
  19.6, 52.7, "", 3.4, 80.98, 0.887}, {"CYP", "Europe", "Cyprus", 
  "2020-12-29", 21315., 907., 473., 117., 4., 3., 24334.998, 1035.508, 
  540.017, 133.577, 4.567, 3.425, 1.22, 25., 28.542, 154., 175.819, "", "", 
  "", "", 18070., 1.007536*^6, 1150.288, 20.63, 9337., 10.66, 0.051, 19.7, 
  "tests performed", "", "", "", "", "", "", "", "", "", 74.07, 875899., 
  127.657, 37.3, 13.416, 8.563, 32415.132, "", 141.171, 9.24, 19.6, 52.7, "", 
  3.4, 80.98, 0.887}, {"CYP", "Europe", "Cyprus", "2020-12-30", 22019., 704., 
  448., 119., 2., 2.143, 25138.743, 803.746, 511.474, 135.86, 2.283, 2.446, 
  1.19, 25., 28.542, 159., 181.528, "", "", "", "", 17451., 1.024987*^6, 
  1170.211, 19.924, 9803., 11.192, 0.046, 21.9, "tests performed", "", "", 
  "", "", "", "", "", "", "", 74.07, 875899., 127.657, 37.3, 13.416, 8.563, 
  32415.132, "", 141.171, 9.24, 19.6, 52.7, "", 3.4, 80.98, 0.887}, 
 {"CYP", "Europe", "Cyprus", "2020-12-31", 22019., 0., 386.143, 119., 0., 
  1.714, 25138.743, 0., 440.853, 135.86, 0., 1.957, 1.16, 27., 30.825, 160., 
  182.669, "", "", "", "", 12643., 1.03763*^6, 1184.646, 14.434, 10363., 
  11.831, 0.037, 26.8, "tests performed", "", "", "", "", "", "", "", "", "", 
  74.07, 875899., 127.657, 37.3, 13.416, 8.563, 32415.132, "", 141.171, 9.24, 
  19.6, 52.7, "", 3.4, 80.98, 0.887}, {"CYP", "Europe", "Cyprus", 
  "2021-01-01", 22818., 799., 493.143, 127., 8., 2.571, 26050.949, 912.206, 
  563.013, 144.994, 9.133, 2.936, 1.15, 28., 31.967, 168., 191.803, "", "", 
  "", "", 3226., 1.040856*^6, 1188.329, 3.683, 10623., 12.128, 0.046, 21.5, 
  "tests performed", "", "", "", "", "", "", "", "", "", 74.07, 875899., 
  127.657, 37.3, 13.416, 8.563, 32415.132, "", 141.171, 9.24, 19.6, 52.7, "", 
  3.4, 80.98, 0.887}, {"CYP", "Europe", "Cyprus", "2021-01-02", 23445., 627., 
  579.143, 129., 2., 2.571, 26766.785, 715.836, 661.198, 147.277, 2.283, 
  2.936, 1.13, 30., 34.251, 180., 205.503, "", "", "", "", 12039., 
  1.052895*^6, 1202.074, 13.745, 11791., 13.462, 0.049, 20.4, 
  "tests performed", "", "", "", "", "", "", "", "", "", 74.07, 875899., 
  127.657, 37.3, 13.416, 8.563, 32415.132, "", 141.171, 9.24, 19.6, 52.7, "", 
  3.4, 80.98, 0.887}, {"CYP", "Europe", "Cyprus", "2021-01-03", 23974., 529., 
  616.714, 131., 2., 2.714, 27370.736, 603.951, 704.093, 149.561, 2.283, 
  3.099, 1.1, 28., 31.967, 182., 207.787, 21.7, 24.775, 121.323, 138.513, 
  12051., 1.064946*^6, 1215.832, 13.758, 12709., 14.51, 0.049, 20.6, 
  "tests performed", "", "", "", "", "", "", "", "", "", 74.07, 875899., 
  127.657, 37.3, 13.416, 8.563, 32415.132, "", 141.171, 9.24, 19.6, 52.7, "", 
  3.4, 80.98, 0.887}, {"CYP", "Europe", "Cyprus", "2021-01-04", 24639., 665., 
  604.429, 133., 2., 2.857, 28129.956, 759.22, 690.067, 151.844, 2.283, 
  3.262, 1.06, 30., 34.251, 180., 205.503, "", "", "", "", 13495., 
  1.078441*^6, 1231.239, 15.407, 12711., 14.512, 0.048, 21., 
  "tests performed", "", "", "", "", "", "", "", "", "", 74.07, 875899., 
  127.657, 37.3, 13.416, 8.563, 32415.132, "", 141.171, 9.24, 19.6, 52.7, "", 
  3.4, 80.98, 0.887}, {"CYP", "Europe", "Cyprus", "2021-01-05", 25208., 569., 
  556.143, 134., 1., 2.429, 28779.574, 649.618, 634.939, 152.986, 1.142, 
  2.773, 1.02, 31., 35.392, 179., 204.361, "", "", "", "", 14309., 
  1.09275*^6, 1247.575, 16.336, 12173., 13.898, 0.046, 21.9, 
  "tests performed", "", "", "", "", "", "", "", "", "", 74.07, 875899., 
  127.657, 37.3, 13.416, 8.563, 32415.132, "", 141.171, 9.24, 19.6, 52.7, "", 
  3.4, 80.98, 0.887}, {"CYP", "Europe", "Cyprus", "2021-01-06", 25781., 573., 
  537.429, 138., 4., 2.714, 29433.759, 654.185, 613.574, 157.552, 4.567, 
  3.099, 0.98, 31., 35.392, 187., 213.495, "", "", "", "", 10201., 
  1.102951*^6, 1259.222, 11.646, 11138., 12.716, 0.048, 20.7, 
  "tests performed", 3901., 3901., "", "", "", 0.45, 0.45, "", "", 74.07, 
  875899., 127.657, 37.3, 13.416, 8.563, 32415.132, "", 141.171, 9.24, 19.6, 
  52.7, "", 3.4, 80.98, 0.887}, {"CYP", "Europe", "Cyprus", "2021-01-07", 
  26208., 427., 598.429, 140., 2., 3., 29921.258, 487.499, 683.216, 159.836, 
  2.283, 3.425, 0.94, 32., 36.534, 196., 223.77, "", "", "", "", 11576., 
  1.114527*^6, 1272.438, 13.216, 10985., 12.541, 0.054, 18.4, 
  "tests performed", "", "", "", "", 534., "", "", "", 610., 74.07, 875899., 
  127.657, 37.3, 13.416, 8.563, 32415.132, "", 141.171, 9.24, 19.6, 52.7, "", 
  3.4, 80.98, 0.887}, {"CYP", "Europe", "Cyprus", "2021-01-08", 26674., 466., 
  550.857, 141., 1., 2., 30453.283, 532.025, 628.905, 160.977, 1.142, 2.283, 
  0.9, 34., 38.817, 198., 226.053, "", "", "", "", 12831., 1.127358*^6, 
  1287.087, 14.649, 12357., 14.108, 0.045, 22.4, "tests performed", "", "", 
  "", "", 534., "", "", "", 610., 74.07, 875899., 127.657, 37.3, 13.416, 
  8.563, 32415.132, "", 141.171, 9.24, 19.6, 52.7, "", 3.4, 80.98, 0.887}, 
 {"CYP", "Europe", "Cyprus", "2021-01-09", 27011., 337., 509.429, 147., 6., 
  2.571, 30838.03, 384.748, 581.607, 167.828, 6.85, 2.936, 0.85, 35., 39.959, 
  209., 238.612, "", "", "", "", 11521., 1.138879*^6, 1300.24, 13.153, 
  12283., 14.023, 0.041, 24.1, "tests performed", "", "", "", "", 534., "", 
  "", "", 610., 74.07, 875899., 127.657, 37.3, 13.416, 8.563, 32415.132, "", 
  141.171, 9.24, 19.6, 52.7, "", 3.4, 80.98, 0.887}, 
 {"CYP", "Europe", "Cyprus", "2021-01-10", 27350., 339., 482.286, 148., 1., 
  2.429, 31225.061, 387.031, 550.618, 168.969, 1.142, 2.773, 0.82, 36., 
  41.101, 208., 237.47, 14.796, 16.892, 133.16, 152.026, 8778., 1.147657*^6, 
  1310.262, 10.022, 11816., 13.49, 0.041, 24.5, "tests performed", 6035., 
  6035., "", "", 534., 0.69, 0.69, "", 610., 84.26, 875899., 127.657, 37.3, 
  13.416, 8.563, 32415.132, "", 141.171, 9.24, 19.6, 52.7, "", 3.4, 80.98, 
  0.887}, {"CYP", "Europe", "Cyprus", "2021-01-11", 27638., 288., 428.429, 
  153., 5., 2.857, 31553.866, 328.805, 489.13, 174.678, 5.708, 3.262, 0.79, 
  35., 39.959, 205., 234.045, "", "", "", "", 12842., 1.160499*^6, 1324.923, 
  14.662, 11723., 13.384, 0.037, 27.4, "tests performed", "", "", "", "", 
  566., "", "", "", 646., 84.26, 875899., 127.657, 37.3, 13.416, 8.563, 
  32415.132, "", 141.171, 9.24, 19.6, 52.7, "", 3.4, 80.98, 0.887}, 
 {"CYP", "Europe", "Cyprus", "2021-01-12", 27897., 259., 384.143, 157., 4., 
  3.286, 31849.563, 295.696, 438.57, 179.244, 4.567, 3.751, 0.76, 38., 
  43.384, 197., 224.912, "", "", "", "", 13231., 1.17373*^6, 1340.029, 
  15.106, 11569., 13.208, 0.033, 30.1, "tests performed", "", "", "", "", 
  588., "", "", "", 671., 84.26, 875899., 127.657, 37.3, 13.416, 8.563, 
  32415.132, "", 141.171, 9.24, 19.6, 52.7, "", 3.4, 80.98, 0.887}, 
 {"CYP", "Europe", "Cyprus", "2021-01-13", 28124., 227., 334.714, 163., 6., 
  3.571, 32108.725, 259.162, 382.138, 186.095, 6.85, 4.077, 0.74, 36., 
  41.101, 198., 226.053, "", "", "", "", 13298., 1.187028*^6, 1355.211, 
  15.182, 12011., 13.713, 0.028, 35.9, "tests performed", "", "", "", "", 
  604., "", "", "", 690., 84.26, 875899., 127.657, 37.3, 13.416, 8.563, 
  32415.132, "", 141.171, 9.24, 19.6, 52.7, "", 3.4, 80.98, 0.887}, 
 {"CYP", "Europe", "Cyprus", "2021-01-14", 28124., 0., 273.714, 163., 0., 
  3.286, 32108.725, 0., 312.495, 186.095, 0., 3.751, 0.73, 37., 42.242, 202., 
  230.62, "", "", "", "", 10328., 1.197356*^6, 1367.002, 11.791, 11833., 
  13.51, 0.023, 43.2, "tests performed", "", "", "", "", 628., "", "", "", 
  717., 84.26, 875899., 127.657, 37.3, 13.416, 8.563, 32415.132, "", 141.171, 
  9.24, 19.6, 52.7, "", 3.4, 80.98, 0.887}, {"CYP", "Europe", "Cyprus", 
  "2021-01-15", 28609., 485., 276.429, 166., 3., 3.571, 32662.442, 553.717, 
  315.594, 189.52, 3.425, 4.077, 0.72, 36., 41.101, 200., 228.337, "", "", 
  "", "", 11163., 1.208519*^6, 1379.747, 12.745, 11594., 13.237, 0.024, 41.9, 
  "tests performed", "", "", "", "", 651., "", "", "", 743., 84.26, 875899., 
  127.657, 37.3, 13.416, 8.563, 32415.132, "", 141.171, 9.24, 19.6, 52.7, "", 
  3.4, 80.98, 0.887}, {"CYP", "Europe", "Cyprus", "2021-01-16", 28811., 202., 
  257.143, 167., 1., 2.857, 32893.062, 230.62, 293.576, 190.661, 1.142, 
  3.262, 0.71, 37., 42.242, 193., 220.345, "", "", "", "", 8014., 
  1.216533*^6, 1388.896, 9.149, 11093., 12.665, 0.023, 43.1, 
  "tests performed", 10226., 10226., "", "", 675., 1.17, 1.17, "", 771., 
  84.26, 875899., 127.657, 37.3, 13.416, 8.563, 32415.132, "", 141.171, 9.24, 
  19.6, 52.7, "", 3.4, 80.98, 0.887}, {"CYP", "Europe", "Cyprus", 
  "2021-01-17", 28968., 157., 231.143, 170., 3., 3.143, 33072.306, 179.244, 
  263.892, 194.086, 3.425, 3.588, 0.7, 39., 44.526, 208., 237.47, 16.768, 
  19.144, 115.405, 131.756, 7056., 1.223589*^6, 1396.952, 8.056, 10847., 
  12.384, 0.021, 46.9, "tests performed", "", "", "", "", 752., "", "", "", 
  859., 84.26, 875899., 127.657, 37.3, 13.416, 8.563, 32415.132, "", 141.171, 
  9.24, 19.6, 52.7, "", 3.4, 80.98, 0.887}, {"CYP", "Europe", "Cyprus", 
  "2021-01-18", 29130., 162., 213.143, 175., 5., 3.143, 33257.259, 184.953, 
  243.342, 199.795, 5.708, 3.588, 0.69, 38., 43.384, 199., 227.195, "", "", 
  "", "", 9384., 1.232973*^6, 1407.666, 10.714, 10353., 11.82, 0.021, 48.6, 
  "tests performed", "", "", "", "", 806., "", "", "", 920., 84.26, 875899., 
  127.657, 37.3, 13.416, 8.563, 32415.132, "", 141.171, 9.24, 19.6, 52.7, "", 
  3.4, 80.98, 0.887}, {"CYP", "Europe", "Cyprus", "2021-01-19", 29294., 164., 
  199.571, 176., 1., 2.714, 33444.495, 187.236, 227.848, 200.936, 1.142, 
  3.099, 0.68, 38., 43.384, 194., 221.487, "", "", "", "", 8366., 
  1.241339*^6, 1417.217, 9.551, 9658., 11.026, 0.021, 48.4, 
  "tests performed", "", "", "", "", 859., "", "", "", 981., 84.26, 875899., 
  127.657, 37.3, 13.416, 8.563, 32415.132, "", 141.171, 9.24, 19.6, 52.7, "", 
  3.4, 80.98, 0.887}, {"CYP", "Europe", "Cyprus", "2021-01-20", 29472., 178., 
  192.571, 176., 0., 1.857, 33647.715, 203.22, 219.856, 200.936, 0., 2.12, 
  0.68, 37., 42.242, 192., 219.203, "", "", "", "", 9884., 1.251223*^6, 
  1428.501, 11.284, 9171., 10.47, 0.021, 47.6, "tests performed", "", "", "", 
  "", 913., "", "", "", 1042., 84.26, 875899., 127.657, 37.3, 13.416, 8.563, 
  32415.132, "", 141.171, 9.24, 19.6, 52.7, "", 3.4, 80.98, 0.887}, 
 {"CYP", "Europe", "Cyprus", "2021-01-21", 29636., 164., 216., 178., 2., 
  2.143, 33834.951, 187.236, 246.604, 203.22, 2.283, 2.446, 0.68, 37., 
  42.242, 184., 210.07, "", "", "", "", 11170., 1.262393*^6, 1441.254, 
  12.753, 9291., 10.607, 0.023, 43., "tests performed", "", "", "", "", 966., 
  "", "", "", 1103., 84.26, 875899., 127.657, 37.3, 13.416, 8.563, 32415.132, 
  "", 141.171, 9.24, 19.6, 52.7, "", 3.4, 80.98, 0.887}, 
 {"CYP", "Europe", "Cyprus", "2021-01-22", 29758., 122., 164.143, 179., 1., 
  1.857, 33974.237, 139.285, 187.399, 204.361, 1.142, 2.12, 0.68, 35., 
  39.959, 179., 204.361, "", "", "", "", 9635., 1.272028*^6, 1452.254, 11., 
  9073., 10.359, 0.018, 55.3, "tests performed", "", "", "", "", 1020., "", 
  "", "", 1165., 84.26, 875899., 127.657, 37.3, 13.416, 8.563, 32415.132, "", 
  141.171, 9.24, 19.6, 52.7, "", 3.4, 80.98, 0.887}, 
 {"CYP", "Europe", "Cyprus", "2021-01-23", 29887., 129., 153.714, 183., 4., 
  2.286, 34121.514, 147.277, 175.493, 208.928, 4.567, 2.61, 0.69, 35., 
  39.959, 174., 198.653, "", "", "", "", 8155., 1.280183*^6, 1461.565, 9.31, 
  9093., 10.381, 0.017, 59.2, "tests performed", 17739., 15322., 2057., "", 
  1073., 2.03, 1.75, 0.23, 1225., 84.26, 875899., 127.657, 37.3, 13.416, 
  8.563, 32415.132, "", 141.171, 9.24, 19.6, 52.7, "", 3.4, 80.98, 0.887}, 
 {"CYP", "Europe", "Cyprus", "2021-01-24", 30017., 130., 149.857, 186., 3., 
  2.286, 34269.933, 148.419, 171.09, 212.353, 3.425, 2.61, 0.69, 35., 39.959, 
  173., 197.511, 14.796, 16.892, 94.691, 108.107, 7740., 1.287923*^6, 
  1470.401, 8.837, 9191., 10.493, 0.016, 61.3, "tests performed", "", "", "", 
  "", 1079., "", "", "", 1232., 84.26, 875899., 127.657, 37.3, 13.416, 8.563, 
  32415.132, "", 141.171, 9.24, 19.6, 52.7, "", 3.4, 80.98, 0.887}, 
 {"CYP", "Europe", "Cyprus", "2021-01-25", 30143., 126., 144.714, 188., 2., 
  1.857, 34413.785, 143.852, 165.218, 214.637, 2.283, 2.12, 0.7, 36., 41.101, 
  164., 187.236, "", "", "", "", 12805., 1.300728*^6, 1485.021, 14.619, 
  9679., 11.05, 0.015, 66.9, "tests performed", "", "", "", "", 1084., "", 
  "", "", 1238., 84.26, 875899., 127.657, 37.3, 13.416, 8.563, 32415.132, "", 
  141.171, 9.24, 19.6, 52.7, "", 3.4, 80.98, 0.887}, 
 {"CYP", "Europe", "Cyprus", "2021-01-26", 30252., 109., 136.857, 190., 2., 
  2., 34538.229, 124.444, 156.248, 216.92, 2.283, 2.283, 0.72, 35., 39.959, 
  160., 182.669, "", "", "", "", 10992., 1.31172*^6, 1497.57, 12.549, 10054., 
  11.478, 0.014, 73.5, "tests performed", "", "", "", "", 1090., "", "", "", 
  1244., 84.26, 875899., 127.657, 37.3, 13.416, 8.563, 32415.132, "", 
  141.171, 9.24, 19.6, 52.7, "", 3.4, 80.98, 0.887}, 
 {"CYP", "Europe", "Cyprus", "2021-01-27", 30380., 128., 129.714, 193., 3., 
  2.429, 34684.364, 146.136, 148.093, 220.345, 3.425, 2.773, 0.73, 36., 
  41.101, 155., 176.961, "", "", "", "", 12133., 1.323853*^6, 1511.422, 
  13.852, 10376., 11.846, 0.013, 80., "tests performed", "", "", "", "", 
  1095., "", "", "", 1250., 84.26, 875899., 127.657, 37.3, 13.416, 8.563, 
  32415.132, "", 141.171, 9.24, 19.6, 52.7, "", 3.4, 80.98, 0.887}, 
 {"CYP", "Europe", "Cyprus", "2021-01-28", 30538., 158., 128.857, 197., 4., 
  2.714, 34864.75, 180.386, 147.114, 224.912, 4.567, 3.099, 0.75, 35., 
  39.959, 153., 174.678, "", "", "", "", 13594., 1.337447*^6, 1526.942, 
  15.52, 10722., 12.241, 0.012, 83.2, "tests performed", "", "", "", "", 
  1101., "", "", "", 1257., 84.26, 875899., 127.657, 37.3, 13.416, 8.563, 
  32415.132, "", 141.171, 9.24, 19.6, 52.7, "", 3.4, 80.98, 0.887}, 
 {"CYP", "Europe", "Cyprus", "2021-01-29", 30657., 119., 128.429, 197., 0., 
  2.571, 35000.611, 135.86, 146.625, 224.912, 0., 2.936, 0.76, 35., 39.959, 
  145., 165.544, "", "", "", "", 18972., 1.356419*^6, 1548.602, 21.66, 
  12056., 13.764, 0.011, 93.9, "tests performed", "", "", "", "", 1106., "", 
  "", "", 1263., 84.26, 875899., 127.657, 37.3, 13.416, 8.563, 32415.132, "", 
  141.171, 9.24, 19.6, 52.7, "", 3.4, 80.98, 0.887}, 
 {"CYP", "Europe", "Cyprus", "2021-01-30", 30770., 113., 126.143, 197., 0., 
  2., 35129.621, 129.01, 144.015, 224.912, 0., 2.283, 0.77, 35., 39.959, 
  140., 159.836, "", "", "", "", 22674., 1.379093*^6, 1574.489, 25.887, 
  14130., 16.132, 0.009, 112., "tests performed", 25519., 19618., 5551., "", 
  1111., 2.91, 2.24, 0.63, 1268., 84.26, 875899., 127.657, 37.3, 13.416, 
  8.563, 32415.132, "", 141.171, 9.24, 19.6, 52.7, "", 3.4, 80.98, 0.887}, 
 {"CYP", "Europe", "Cyprus", "2021-01-31", 30876., 106., 122.714, 199., 2., 
  1.857, 35250.64, 121.019, 140.101, 227.195, 2.283, 2.12, 0.79, 32., 36.534, 
  140., 159.836, 8.877, 10.135, 69.046, 78.828, 28364., 1.407457*^6, 
  1606.871, 32.383, 17076., 19.495, 0.007, 139.2, "tests performed", "", "", 
  "", "", 1102., "", "", "", 1258., 84.26, 875899., 127.657, 37.3, 13.416, 
  8.563, 32415.132, "", 141.171, 9.24, 19.6, 52.7, "", 3.4, 80.98, 0.887}, 
 {"CYP", "Europe", "Cyprus", "2021-02-01", 30996., 120., 121.857, 202., 3., 
  2., 35387.642, 137.002, 139.122, 230.62, 3.425, 2.283, 0.8, 30., 34.251, 
  129., 147.277, "", "", "", "", 27248., 1.434705*^6, 1637.98, 31.109, 
  19140., 21.852, 0.006, 157.1, "tests performed", "", "", "", "", 1093., "", 
  "", "", 1248., 80.56, 875899., 127.657, 37.3, 13.416, 8.563, 32415.132, "", 
  141.171, 9.24, 19.6, 52.7, "", 3.4, 80.98, 0.887}, 
 {"CYP", "Europe", "Cyprus", "2021-02-02", 31124., 128., 124.571, 202., 0., 
  1.714, 35533.777, 146.136, 142.221, 230.62, 0., 1.957, 0.82, 28., 31.967, 
  121., 138.144, "", "", "", "", 27085., 1.46179*^6, 1668.902, 30.923, 
  21439., 24.477, 0.006, 172.1, "tests performed", "", "", "", "", 1083., "", 
  "", "", 1236., 80.56, 875899., 127.657, 37.3, 13.416, 8.563, 32415.132, "", 
  141.171, 9.24, 19.6, 52.7, "", 3.4, 80.98, 0.887}, 
 {"CYP", "Europe", "Cyprus", "2021-02-03", 31263., 139., 126.143, 203., 1., 
  1.429, 35692.471, 158.694, 144.015, 231.762, 1.142, 1.631, 0.84, 27., 
  30.825, 126., 143.852, "", "", "", "", 28659., 1.490449*^6, 1701.622, 
  32.72, 23799., 27.171, 0.005, 188.7, "tests performed", "", "", "", "", 
  1074., "", "", "", 1226., 80.56, 875899., 127.657, 37.3, 13.416, 8.563, 
  32415.132, "", 141.171, 9.24, 19.6, 52.7, "", 3.4, 80.98, 0.887}, 
 {"CYP", "Europe", "Cyprus", "2021-02-04", 31379., 116., 120.143, 208., 5., 
  1.571, 35824.907, 132.435, 137.165, 237.47, 5.708, 1.794, 0.85, 22., 
  25.117, 112., 127.869, "", "", "", "", 28405., 1.518854*^6, 1734.052, 
  32.43, 25915., 29.587, 0.005, 215.7, "tests performed", "", "", "", "", 
  1064., "", "", "", 1215., 80.56, 875899., 127.657, 37.3, 13.416, 8.563, 
  32415.132, "", 141.171, 9.24, 19.6, 52.7, "", 3.4, 80.98, 0.887}, 
 {"CYP", "Europe", "Cyprus", "2021-02-05", 31512., 133., 122.143, 210., 2., 
  1.857, 35976.751, 151.844, 139.449, 239.754, 2.283, 2.12, 0.86, 23., 
  26.259, 113., 129.01, "", "", "", "", 30333., 1.549187*^6, 1768.682, 
  34.631, 27538., 31.44, 0.004, 225.5, "tests performed", "", "", "", "", 
  1055., "", "", "", 1204., 80.56, 875899., 127.657, 37.3, 13.416, 8.563, 
  32415.132, "", 141.171, 9.24, 19.6, 52.7, "", 3.4, 80.98, 0.887}, 
 {"CYP", "Europe", "Cyprus", "2021-02-06", 31644., 132., 124.857, 211., 1., 
  2., 36127.453, 150.702, 142.547, 240.895, 1.142, 2.283, 0.87, 23., 26.259, 
  112., 127.869, "", "", "", "", 36863., 1.58605*^6, 1810.768, 42.086, 
  29565., 33.754, 0.004, 236.8, "tests performed", 32837., 22813., 10024., 
  "", 1045., 3.75, 2.6, 1.14, 1193., 80.56, 875899., 127.657, 37.3, 13.416, 
  8.563, 32415.132, "", 141.171, 9.24, 19.6, 52.7, "", 3.4, 80.98, 0.887}, 
 {"CYP", "Europe", "Cyprus", "2021-02-07", 31759., 115., 126.143, 212., 1., 
  1.857, 36258.747, 131.294, 144.015, 242.037, 1.142, 2.12, 0.88, 24., 27.4, 
  109., 124.444, 7.891, 9.009, 67.073, 76.576, 40974., 1.627024*^6, 1857.548, 
  46.779, 31367., 35.811, 0.004, 248.7, "tests performed", "", "", "", "", 
  1133., "", "", "", 1294., 80.56, 875899., 127.657, 37.3, 13.416, 8.563, 
  32415.132, "", 141.171, 9.24, 19.6, 52.7, "", 3.4, 80.98, 0.887}, 
 {"CYP", "Europe", "Cyprus", "2021-02-08", 31864., 105., 124., 214., 2., 
  1.714, 36378.624, 119.877, 141.569, 244.32, 2.283, 1.957, 0.89, 24., 27.4, 
  103., 117.593, "", "", "", "", 34739., 1.661763*^6, 1897.208, 39.661, 
  32437., 37.033, 0.004, 261.6, "tests performed", "", "", "", "", 1220., "", 
  "", "", 1393., 80.56, 875899., 127.657, 37.3, 13.416, 8.563, 32415.132, "", 
  141.171, 9.24, 19.6, 52.7, "", 3.4, 80.98, 0.887}, 
 {"CYP", "Europe", "Cyprus", "2021-02-09", 31959., 95., 119.286, 214., 0., 
  1.714, 36487.084, 108.46, 136.187, 244.32, 0., 1.957, 0.89, 23., 26.259, 
  94., 107.318, "", "", "", "", 25427., 1.68719*^6, 1926.238, 29.03, 32200., 
  36.762, 0.004, 269.9, "tests performed", "", "", "", "", 1307., "", "", "", 
  1492., 80.56, 875899., 127.657, 37.3, 13.416, 8.563, 32415.132, "", 
  141.171, 9.24, 19.6, 52.7, "", 3.4, 80.98, 0.887}, 
 {"CYP", "Europe", "Cyprus", "2021-02-10", 32072., 113., 115.571, 217., 3., 
  2., 36616.094, 129.01, 131.946, 247.745, 3.425, 2.283, 0.91, 21., 23.975, 
  95., 108.46, "", "", "", "", 24780., 1.71197*^6, 1954.529, 28.291, 31646., 
  36.13, 0.004, 273.8, "tests performed", "", "", "", "", 1394., "", "", "", 
  1592., 80.56, 875899., 127.657, 37.3, 13.416, 8.563, 32415.132, "", 
  141.171, 9.24, 19.6, 52.7, "", 3.4, 80.98, 0.887}, 
 {"CYP", "Europe", "Cyprus", "2021-02-11", 32175., 103., 113.714, 218., 1., 
  1.429, 36733.687, 117.593, 129.826, 248.887, 1.142, 1.631, 0.92, 24., 27.4, 
  94., 107.318, "", "", "", "", 25971., 1.737941*^6, 1984.18, 29.651, 31298., 
  35.732, 0.004, 275.2, "tests performed", "", "", "", "", 1482., "", "", "", 
  1692., 80.56, 875899., 127.657, 37.3, 13.416, 8.563, 32415.132, "", 
  141.171, 9.24, 19.6, 52.7, "", 3.4, 80.98, 0.887}, 
 {"CYP", "Europe", "Cyprus", "2021-02-12", 32288., 113., 110.857, 219., 1., 
  1.286, 36862.698, 129.01, 126.564, 250.029, 1.142, 1.468, 0.94, 22., 
  25.117, 86., 98.185, "", "", "", "", 31205., 1.769146*^6, 2019.806, 35.626, 
  31423., 35.875, 0.004, 283.5, "tests performed", "", "", "", "", 1569., "", 
  "", "", 1791., 80.56, 875899., 127.657, 37.3, 13.416, 8.563, 32415.132, "", 
  141.171, 9.24, 19.6, 52.7, "", 3.4, 80.98, 0.887}, 
 {"CYP", "Europe", "Cyprus", "2021-02-13", 32390., 102., 106.571, 220., 1., 
  1.286, 36979.149, 116.452, 121.671, 251.171, 1.142, 1.468, 0.96, 22., 
  25.117, 84., 95.901, "", "", "", "", 32310., 1.801456*^6, 2056.694, 36.888, 
  30772., 35.132, 0.003, 288.7, "tests performed", 44429., 29592., 14837., 
  "", 1656., 5.07, 3.38, 1.69, 1891., 80.56, 875899., 127.657, 37.3, 13.416, 
  8.563, 32415.132, "", 141.171, 9.24, 19.6, 52.7, "", 3.4, 80.98, 0.887}, 
 {"CYP", "Europe", "Cyprus", "2021-02-14", 32513., 123., 107.714, 221., 1., 
  1.286, 37119.577, 140.427, 122.976, 252.312, 1.142, 1.468, 0.98, 21., 
  23.975, 87., 99.327, 8.877, 10.135, 53.264, 60.81, 35241., 1.836697*^6, 
  2096.928, 40.234, 29953., 34.197, 0.004, 278.1, "tests performed", "", "", 
  "", "", 1672., "", "", "", 1909., 80.56, 875899., 127.657, 37.3, 13.416, 
  8.563, 32415.132, "", 141.171, 9.24, 19.6, 52.7, "", 3.4, 80.98, 0.887}, 
 {"CYP", "Europe", "Cyprus", "2021-02-15", 32626., 113., 108.857, 222., 1., 
  1.143, 37248.587, 129.01, 124.28, 253.454, 1.142, 1.305, 0.99, 20., 22.834, 
  86., 98.185, "", "", "", "", 35164., 1.871861*^6, 2137.074, 40.146, 30014., 
  34.267, 0.004, 275.7, "tests performed", "", "", "", "", 1687., "", "", "", 
  1926., 80.56, 875899., 127.657, 37.3, 13.416, 8.563, 32415.132, "", 
  141.171, 9.24, 19.6, 52.7, "", 3.4, 80.98, 0.887}, 
 {"CYP", "Europe", "Cyprus", "2021-02-16", 32707., 81., 106.857, 225., 3., 
  1.571, 37341.063, 92.476, 121.997, 256.879, 3.425, 1.794, 1.01, 15., 
  17.125, 86., 98.185, "", "", "", "", 26270., 1.898131*^6, 2167.066, 29.992, 
  30134., 34.404, 0.004, 282., "tests performed", "", "", "", "", 1703., "", 
  "", "", 1944., 80.56, 875899., 127.657, 37.3, 13.416, 8.563, 32415.132, "", 
  141.171, 9.24, 19.6, 52.7, "", 3.4, 80.98, 0.887}, 
 {"CYP", "Europe", "Cyprus", "2021-02-17", 32828., 121., 108., 227., 2., 
  1.429, 37479.207, 138.144, 123.302, 259.162, 2.283, 1.631, 1.04, 15., 
  17.125, 81., 92.476, "", "", "", "", 25414., 1.923545*^6, 2196.081, 29.015, 
  30225., 34.507, 0.004, 279.9, "tests performed", "", "", "", "", 1719., "", 
  "", "", 1963., 80.56, 875899., 127.657, 37.3, 13.416, 8.563, 32415.132, "", 
  141.171, 9.24, 19.6, 52.7, "", 3.4, 80.98, 0.887}, 
 {"CYP", "Europe", "Cyprus", "2021-02-18", 32935., 107., 108.571, 228., 1., 
  1.429, 37601.367, 122.16, 123.954, 260.304, 1.142, 1.631, 1.06, 16., 
  18.267, 81., 92.476, "", "", "", "", 25555., 1.9491*^6, 2225.257, 29.176, 
  30166., 34.44, 0.004, 277.8, "tests performed", "", "", "", "", 1735., "", 
  "", "", 1981., 80.56, 875899., 127.657, 37.3, 13.416, 8.563, 32415.132, "", 
  141.171, 9.24, 19.6, 52.7, "", 3.4, 80.98, 0.887}, 
 {"CYP", "Europe", "Cyprus", "2021-02-19", 33046., 111., 108.286, 229., 1., 
  1.429, 37728.094, 126.727, 123.628, 261.446, 1.142, 1.631, 1.09, 17., 
  19.409, 76., 86.768, "", "", "", "", 37325., 1.986425*^6, 2267.87, 42.613, 
  31040., 35.438, 0.003, 286.6, "tests performed", "", "", "", "", 1750., "", 
  "", "", 1998., 80.56, 875899., 127.657, 37.3, 13.416, 8.563, 32415.132, "", 
  141.171, 9.24, 19.6, 52.7, "", 3.4, 80.98, 0.887}, 
 {"CYP", "Europe", "Cyprus", "2021-02-20", 33153., 107., 109., 229., 0., 
  1.286, 37850.254, 122.16, 124.444, 261.446, 0., 1.468, 1.12, 15., 17.125, 
  77., 87.91, "", "", "", "", 31755., 2.01818*^6, 2304.124, 36.254, 30961., 
  35.348, 0.004, 284., "tests performed", 56791., 37570., 19221., "", 1766., 
  6.48, 4.29, 2.19, 2016., 80.56, 875899., 127.657, 37.3, 13.416, 8.563, 
  32415.132, "", 141.171, 9.24, 19.6, 52.7, "", 3.4, 80.98, 0.887}, 
 {"CYP", "Europe", "Cyprus", "2021-02-21", 33260., 107., 106.714, 229., 0., 
  1.143, 37972.415, 122.16, 121.834, 261.446, 0., 1.305, 1.16, 17., 19.409, 
  81., 92.476, 11.836, 13.513, 65.1, 74.324, 35028., 2.053208*^6, 2344.115, 
  39.991, 30930., 35.312, 0.003, 289.8, "tests performed", "", "", "", "", 
  1884., "", "", "", 2151., 80.56, 875899., 127.657, 37.3, 13.416, 8.563, 
  32415.132, "", 141.171, 9.24, 19.6, 52.7, "", 3.4, 80.98, 0.887}, 
 {"CYP", "Europe", "Cyprus", "2021-02-22", 33391., 131., 109.286, 230., 1., 
  1.143, 38121.975, 149.561, 124.77, 262.587, 1.142, 1.305, 1.21, 18., 20.55, 
  76., 86.768, "", "", "", "", 34190., 2.087398*^6, 2383.149, 39.034, 30791., 
  35.154, 0.004, 281.7, "tests performed", "", "", "", "", 2002., "", "", "", 
  2286., 80.56, 875899., 127.657, 37.3, 13.416, 8.563, 32415.132, "", 
  141.171, 9.24, 19.6, 52.7, "", 3.4, 80.98, 0.887}, 
 {"CYP", "Europe", "Cyprus", "2021-02-23", 33567., 176., 122.857, 230., 0., 
  0.714, 38322.912, 200.936, 140.264, 262.587, 0., 0.815, 1.25, 16., 18.267, 
  78., 89.051, "", "", "", "", 27762., 2.11516*^6, 2414.845, 31.695, 31004., 
  35.397, 0.004, 252.4, "tests performed", 64562., 44239., 20323., "", 2119., 
  7.37, 5.05, 2.32, 2419., 80.56, 875899., 127.657, 37.3, 13.416, 8.563, 
  32415.132, "", 141.171, 9.24, 19.6, 52.7, "", 3.4, 80.98, 0.887}, 
 {"CYP", "Europe", "Cyprus", "2021-02-24", 33710., 143., 126., 231., 1., 
  0.571, 38486.172, 163.261, 143.852, 263.729, 1.142, 0.652, 1.28, 16., 
  18.267, 81., 92.476, "", "", "", "", 26603., 2.141763*^6, 2445.217, 30.372, 
  31174., 35.591, 0.004, 247.4, "tests performed", "", "", "", "", 2420., "", 
  "", "", 2763., 80.56, 875899., 127.657, 37.3, 13.416, 8.563, 32415.132, "", 
  141.171, 9.24, 19.6, 52.7, "", 3.4, 80.98, 0.887}, 
 {"CYP", "Europe", "Cyprus", "2021-02-25", 33909., 199., 139.143, 231., 0., 
  0.429, 38713.368, 227.195, 158.857, 263.729, 0., 0.489, 1.32, 13., 14.842, 
  82., 93.618, "", "", "", "", 28461., 2.170224*^6, 2477.71, 32.493, 31589., 
  36.065, 0.004, 227., "tests performed", "", "", "", "", 2721., "", "", "", 
  3107., 80.56, 875899., 127.657, 37.3, 13.416, 8.563, 32415.132, "", 
  141.171, 9.24, 19.6, 52.7, "", 3.4, 80.98, 0.887}, 
 {"CYP", "Europe", "Cyprus", "2021-02-26", 34181., 272., 162.143, 231., 0., 
  0.286, 39023.906, 310.538, 185.116, 263.729, 0., 0.326, 1.35, 13., 14.842, 
  80., 91.335, "", "", "", "", 43958., 2.214182*^6, 2527.896, 50.186, 32537., 
  37.147, 0.005, 200.7, "tests performed", 76176., 53617., 22559., "", 3022., 
  8.7, 6.12, 2.58, 3450., 80.56, 875899., 127.657, 37.3, 13.416, 8.563, 
  32415.132, "", 141.171, 9.24, 19.6, 52.7, "", 3.4, 80.98, 0.887}, 
 {"CYP", "Europe", "Cyprus", "2021-02-27", 34424., 243., 181.571, 231., 0., 
  0.286, 39301.335, 277.429, 207.297, 263.729, 0., 0.326, 1.37, 12., 13.7, 
  78., 89.051, "", "", "", "", 40747., 2.254929*^6, 2574.417, 46.52, 33821., 
  38.613, 0.005, 186.3, "tests performed", "", "", "", "", 3136., "", "", "", 
  3580., 80.56, 875899., 127.657, 37.3, 13.416, 8.563, 32415.132, "", 
  141.171, 9.24, 19.6, 52.7, "", 3.4, 80.98, 0.887}, 
 {"CYP", "Europe", "Cyprus", "2021-02-28", 34707., 283., 206.714, 231., 0., 
  0.286, 39624.432, 323.097, 236.002, 263.729, 0., 0.326, 1.38, 14., 15.984, 
  88., 100.468, 3.945, 4.504, 59.182, 67.567, 45231., 2.30016*^6, 2626.056, 
  51.64, 35279., 40.277, 0.006, 170.7, "tests performed", "", "", "", "", 
  3133., "", "", "", 3577., 80.56, 875899., 127.657, 37.3, 13.416, 8.563, 
  32415.132, "", 141.171, 9.24, 19.6, 52.7, "", 3.4, 80.98, 0.887}, 
 {"CYP", "Europe", "Cyprus", "2021-03-01", 35009., 302., 231.143, 231., 0., 
  0.143, 39969.22, 344.789, 263.892, 263.729, 0., 0.163, 1.38, 14., 15.984, 
  76., 86.768, "", "", "", "", 38001., 2.338161*^6, 2669.441, 43.385, 35823., 
  40.899, 0.006, 155., "tests performed", "", "", "", "", 3129., "", "", "", 
  3572., 75., 875899., 127.657, 37.3, 13.416, 8.563, 32415.132, "", 141.171, 
  9.24, 19.6, 52.7, "", 3.4, 80.98, 0.887}, {"CYP", "Europe", "Cyprus", 
  "2021-03-02", 35297., 288., 247.143, 232., 1., 0.286, 40298.025, 328.805, 
  282.159, 264.871, 1.142, 0.326, 1.37, 12., 13.7, 79., 90.193, "", "", "", 
  "", 32933., 2.371094*^6, 2707.04, 37.599, 36562., 41.742, 0.007, 147.9, 
  "tests performed", "", "", "", "", 3126., "", "", "", 3569., 75., 875899., 
  127.657, 37.3, 13.416, 8.563, 32415.132, "", 141.171, 9.24, 19.6, 52.7, "", 
  3.4, 80.98, 0.887}, {"CYP", "Europe", "Cyprus", "2021-03-03", 35620., 323., 
  272.857, 232., 0., 0.143, 40666.789, 368.764, 311.517, 264.871, 0., 0.163, 
  1.36, 13., 14.842, 89., 101.61, "", "", "", "", 33194., 2.404288*^6, 
  2744.937, 37.897, 37504., 42.818, 0.007, 137.4, "tests performed", "", "", 
  "", "", 2939., "", "", "", 3355., 75., 875899., 127.657, 37.3, 13.416, 
  8.563, 32415.132, "", 141.171, 9.24, 19.6, 52.7, "", 3.4, 80.98, 0.887}, 
 {"CYP", "Europe", "Cyprus", "2021-03-04", 36004., 384., 299.286, 232., 0., 
  0.143, 41105.196, 438.407, 341.69, 264.871, 0., 0.163, 1.34, 13., 14.842, 
  101., 115.31, "", "", "", "", 39807., 2.444095*^6, 2790.385, 45.447, 
  39124., 44.667, 0.008, 130.7, "tests performed", "", "", "", "", 2753., "", 
  "", "", 3143., 75., 875899., 127.657, 37.3, 13.416, 8.563, 32415.132, "", 
  141.171, 9.24, 19.6, 52.7, "", 3.4, 80.98, 0.887}, 
 {"CYP", "Europe", "Cyprus", "2021-03-05", 36277., 273., 299.429, 232., 0., 
  0.143, 41416.876, 311.68, 341.853, 264.871, 0., 0.163, 1.32, 14., 15.984, 
  111., 126.727, "", "", "", "", 57926., 2.502021*^6, 2856.518, 66.133, 
  41120., 46.946, 0.007, 137.3, "tests performed", "", "", "", "", 2567., "", 
  "", "", 2931., 75., 875899., 127.657, 37.3, 13.416, 8.563, 32415.132, "", 
  141.171, 9.24, 19.6, 52.7, "", 3.4, 80.98, 0.887}, 
 {"CYP", "Europe", "Cyprus", "2021-03-06", 36575., 298., 307.286, 232., 0., 
  0.143, 41757.098, 340.222, 350.823, 264.871, 0., 0.163, 1.3, 14., 15.984, 
  126., 143.852, "", "", "", "", 45369., 2.54739*^6, 2908.315, 51.797, 
  41780., 47.7, 0.007, 136., "tests performed", "", "", "", "", 2567., "", 
  "", "", 2931., 75., 875899., 127.657, 37.3, 13.416, 8.563, 32415.132, "", 
  141.171, 9.24, 19.6, 52.7, "", 3.4, 80.98, 0.887}, 
 {"CYP", "Europe", "Cyprus", "2021-03-07", 36878., 303., 310.143, 233., 1., 
  0.286, 42103.028, 345.93, 354.085, 266.012, 1.142, 0.326, 1.29, 14., 
  15.984, 129., 147.277, 7.891, 9.009, 105.541, 120.495, 46544., 2.593934*^6, 
  2961.453, 53.139, 41968., 47.914, 0.007, 135.3, "tests performed", 99275., 
  70534., 28741., "", 2567., 11.33, 8.05, 3.28, 2931., 75., 875899., 127.657, 
  37.3, 13.416, 8.563, 32415.132, "", 141.171, 9.24, 19.6, 52.7, "", 3.4, 
  80.98, 0.887}, {"CYP", "Europe", "Cyprus", "2021-03-08", 37230., 352., 
  317.286, 233., 0., 0.286, 42504.901, 401.873, 362.24, 266.012, 0., 0.326, 
  1.28, 15., 17.125, 145., 165.544, "", "", "", "", 40891., 2.634825*^6, 
  3008.138, 46.685, 42381., 48.386, 0.007, 133.6, "tests performed", "", "", 
  "", "", 2531., "", "", "", 2890., 75., 875899., 127.657, 37.3, 13.416, 
  8.563, 32415.132, "", 141.171, 9.24, 19.6, 52.7, "", 3.4, 80.98, 0.887}, 
 {"CYP", "Europe", "Cyprus", "2021-03-09", 37650., 420., 336.143, 233., 0., 
  0.143, 42984.408, 479.507, 383.769, 266.012, 0., 0.163, 1.27, 19., 21.692, 
  154., 175.819, "", "", "", "", 34799., 2.669624*^6, 3047.867, 39.729, 
  42647., 48.689, 0.008, 126.9, "tests performed", "", "", "", "", 2496., "", 
  "", "", 2850., 75., 875899., 127.657, 37.3, 13.416, 8.563, 32415.132, "", 
  141.171, 9.24, 19.6, 52.7, "", 3.4, 80.98, 0.887}, 
 {"CYP", "Europe", "Cyprus", "2021-03-10", 38065., 415., 349.286, 235., 2., 
  0.429, 43458.207, 473.799, 398.774, 268.296, 2.283, 0.489, 1.25, 18., 
  20.55, 165., 188.378, "", "", "", "", 34079., 2.703703*^6, 3086.775, 
  38.907, 42774., 48.834, 0.008, 122.5, "tests performed", "", "", "", "", 
  2461., "", "", "", 2810., 75., 875899., 127.657, 37.3, 13.416, 8.563, 
  32415.132, "", 141.171, 9.24, 19.6, 52.7, "", 3.4, 80.98, 0.887}, 
 {"CYP", "Europe", "Cyprus", "2021-03-11", 38496., 431., 356., 236., 1., 
  0.571, 43950.273, 492.066, 406.44, 269.437, 1.142, 0.652, 1.23, 20., 
  22.834, 185., 211.212, "", "", "", "", 43177., 2.74688*^6, 3136.069, 
  49.294, 43255., 49.384, 0.008, 121.5, "tests performed", "", "", "", "", 
  2426., "", "", "", 2770., 75., 875899., 127.657, 37.3, 13.416, 8.563, 
  32415.132, "", 141.171, 9.24, 19.6, 52.7, "", 3.4, 80.98, 0.887}, 
 {"CYP", "Europe", "Cyprus", "2021-03-12", 38879., 383., 371.714, 238., 2., 
  0.857, 44387.538, 437.265, 424.38, 271.721, 2.283, 0.979, 1.21, 23., 
  26.259, 195., 222.628, "", "", "", "", 57337., 2.804217*^6, 3201.53, 
  65.461, 43171., 49.288, 0.009, 116.1, "tests performed", "", "", "", "", 
  2391., "", "", "", 2730., 75., 875899., 127.657, 37.3, 13.416, 8.563, 
  32415.132, "", 141.171, 9.24, 19.6, 52.7, "", 3.4, 80.98, 0.887}, 
 {"CYP", "Europe", "Cyprus", "2021-03-13", 39277., 398., 386., 238., 0., 
  0.857, 44841.928, 454.39, 440.69, 271.721, 0., 0.979, 1.19, 21., 23.975, 
  201., 229.479, "", "", "", "", 43940., 2.848157*^6, 3251.696, 50.166, 
  42967., 49.055, 0.009, 111.3, "tests performed", "", "", "", "", 2355., "", 
  "", "", 2689., 75., 875899., 127.657, 37.3, 13.416, 8.563, 32415.132, "", 
  141.171, 9.24, 19.6, 52.7, "", 3.4, 80.98, 0.887}, 
 {"CYP", "Europe", "Cyprus", "2021-03-14", 39651., 374., 396.143, 240., 2., 
  1., 45268.918, 426.99, 452.27, 274.004, 2.283, 1.142, 1.16, 24., 27.4, 
  205., 234.045, 22.686, 25.901, 174.587, 199.323, 41269., 2.889426*^6, 
  3298.812, 47.116, 42213., 48.194, 0.009, 106.6, "tests performed", "", "", 
  "", "", 2320., "", "", "", 2649., 75., 875899., 127.657, 37.3, 13.416, 
  8.563, 32415.132, "", 141.171, 9.24, 19.6, 52.7, "", 3.4, 80.98, 0.887}, 
 {"CYP", "Europe", "Cyprus", "2021-03-15", 39869., 218., 377., 240., 0., 1., 
  45517.805, 248.887, 430.415, 274.004, 0., 1.142, 1.14, 24., 27.4, 208., 
  237.47, "", "", "", "", 23144., 2.91257*^6, 3325.235, 26.423, 39678., 45.3, 
  0.01, 105.2, "tests performed", "", "", "", "", 2320., "", "", "", 2649., 
  75., 875899., 127.657, 37.3, 13.416, 8.563, 32415.132, "", 141.171, 9.24, 
  19.6, 52.7, "", 3.4, 80.98, 0.887}, {"CYP", "Europe", "Cyprus", 
  "2021-03-16", 40344., 475., 384.857, 241., 1., 1.143, 46060.105, 542.3, 
  439.385, 275.146, 1.142, 1.305, 1.13, 23., 26.259, 221., 252.312, "", "", 
  "", "", 47884., 2.960454*^6, 3379.903, 54.668, 41547., 47.434, 0.009, 108., 
  "tests performed", "", "", "", "", 2320., "", "", "", 2649., 71.3, 875899., 
  127.657, 37.3, 13.416, 8.563, 32415.132, "", 141.171, 9.24, 19.6, 52.7, "", 
  3.4, 80.98, 0.887}, {"CYP", "Europe", "Cyprus", "2021-03-17", 40726., 382., 
  380.143, 241., 0., 0.857, 46496.228, 436.123, 434.003, 275.146, 0., 0.979, 
  1.12, 25., 28.542, 218., 248.887, "", "", "", "", 38685., 2.999139*^6, 
  3424.069, 44.166, 42205., 48.185, 0.009, 111., "tests performed", "", "", 
  "", "", 2320., "", "", "", 2649., 71.3, 875899., 127.657, 37.3, 13.416, 
  8.563, 32415.132, "", 141.171, 9.24, 19.6, 52.7, "", 3.4, 80.98, 0.887}, 
 {"CYP", "Europe", "Cyprus", "2021-03-18", 41111., 385., 373.571, 241., 0., 
  0.714, 46935.777, 439.548, 426.501, 275.146, 0., 0.815, 1.11, 23., 26.259, 
  212., 242.037, "", "", "", "", 45598., 3.044737*^6, 3476.128, 52.059, 
  42551., 48.58, 0.009, 113.9, "tests performed", "", "", "", "", 2320., "", 
  "", "", 2649., 71.3, 875899., 127.657, 37.3, 13.416, 8.563, 32415.132, "", 
  141.171, 9.24, 19.6, 52.7, "", 3.4, 80.98, 0.887}, 
 {"CYP", "Europe", "Cyprus", "2021-03-19", 41475., 364., 370.857, 241., 0., 
  0.429, 47351.35, 415.573, 423.402, 275.146, 0., 0.489, 1.1, 21., 23.975, 
  204., 232.904, "", "", "", "", 57791., 3.102528*^6, 3542.107, 65.979, 
  42616., 48.654, 0.009, 114.9, "tests performed", "", "", "", "", 2320., "", 
  "", "", 2649., 71.3, 875899., 127.657, 37.3, 13.416, 8.563, 32415.132, "", 
  141.171, 9.24, 19.6, 52.7, "", 3.4, 80.98, 0.887}, 
 {"CYP", "Europe", "Cyprus", "2021-03-20", 41882., 407., 372.143, 242., 1., 
  0.571, 47816.015, 464.665, 424.87, 276.288, 1.142, 0.652, 1.09, 23., 
  26.259, 201., 229.479, "", "", "", "", 53774., 3.156302*^6, 3603.5, 61.393, 
  44021., 50.258, 0.008, 118.3, "tests performed", 129438., 93475., 35963., 
  "", 2320., 14.78, 10.67, 4.11, 2649., 71.3, 875899., 127.657, 37.3, 13.416, 
  8.563, 32415.132, "", 141.171, 9.24, 19.6, 52.7, "", 3.4, 80.98, 0.887}, 
 {"CYP", "Europe", "Cyprus", "2021-03-21", 42218., 336., 366.714, 243., 1., 
  0.429, 48199.621, 383.606, 418.672, 277.429, 1.142, 0.489, 1.08, 22., 
  25.117, 212., 242.037, 17.755, 20.27, 164.723, 188.062, 47306., 
  3.203608*^6, 3657.508, 54.009, 44883., 51.242, 0.008, 122.4, 
  "tests performed", "", "", "", "", 2316., "", "", "", 2644., 71.3, 875899., 
  127.657, 37.3, 13.416, 8.563, 32415.132, "", 141.171, 9.24, 19.6, 52.7, "", 
  3.4, 80.98, 0.887}, {"CYP", "Europe", "Cyprus", "2021-03-22", 42628., 410., 
  394.143, 245., 2., 0.714, 48667.712, 468.09, 449.987, 279.713, 2.283, 
  0.815, 1.07, 25., 28.542, 217., 247.745, "", "", "", "", 43173., 
  3.246781*^6, 3706.798, 49.29, 47744., 54.509, 0.008, 121.1, 
  "tests performed", "", "", "", "", 2312., "", "", "", 2640., 71.3, 875899., 
  127.657, 37.3, 13.416, 8.563, 32415.132, "", 141.171, 9.24, 19.6, 52.7, "", 
  3.4, 80.98, 0.887}, {"CYP", "Europe", "Cyprus", "2021-03-23", 42993., 365., 
  378.429, 246., 1., 0.714, 49084.426, 416.715, 432.046, 280.854, 1.142, 
  0.815, 1.06, 28., 31.967, 222., 253.454, "", "", "", "", 36702., 
  3.283483*^6, 3748.7, 41.902, 46147., 52.685, 0.008, 121.9, 
  "tests performed", "", "", "", "", 2308., "", "", "", 2635., 71.3, 875899., 
  127.657, 37.3, 13.416, 8.563, 32415.132, "", 141.171, 9.24, 19.6, 52.7, "", 
  3.4, 80.98, 0.887}, {"CYP", "Europe", "Cyprus", "2021-03-24", 43286., 293., 
  365.714, 248., 2., 1., 49418.94, 334.513, 417.53, 283.138, 2.283, 1.142, 
  1.06, 27., 30.825, 211., 240.895, "", "", "", "", 37486., 3.320969*^6, 
  3791.498, 42.797, 45976., 52.49, 0.008, 125.7, "tests performed", "", "", 
  "", "", 2304., "", "", "", 2630., 71.3, 875899., 127.657, 37.3, 13.416, 
  8.563, 32415.132, "", 141.171, 9.24, 19.6, 52.7, "", 3.4, 80.98, 0.887}, 
 {"CYP", "Europe", "Cyprus", "2021-03-25", 43610., 324., 357., 248., 0., 1., 
  49788.846, 369.906, 407.581, 283.138, 0., 1.142, 1.06, 29., 33.109, 196., 
  223.77, "", "", "", "", 21300., 3.342269*^6, 3815.816, 24.318, 42505., 
  48.527, 0.008, 119.1, "tests performed", "", "", "", "", 2300., "", "", "", 
  2626., 71.3, 875899., 127.657, 37.3, 13.416, 8.563, 32415.132, "", 141.171, 
  9.24, 19.6, 52.7, "", 3.4, 80.98, 0.887}, {"CYP", "Europe", "Cyprus", 
  "2021-03-26", 43971., 361., 356.571, 248., 0., 1., 50200.993, 412.148, 
  407.092, 283.138, 0., 1.142, 1.06, 31., 35.392, 196., 223.77, "", "", "", 
  "", 48484., 3.390753*^6, 3871.169, 55.353, 41175., 47.009, 0.009, 115.5, 
  "tests performed", "", "", "", "", 2296., "", "", "", 2621., 71.3, 875899., 
  127.657, 37.3, 13.416, 8.563, 32415.132, "", 141.171, 9.24, 19.6, 52.7, "", 
  3.4, 80.98, 0.887}, {"CYP", "Europe", "Cyprus", "2021-03-27", 44305., 334., 
  346.143, 250., 2., 1.143, 50582.316, 381.323, 395.186, 285.421, 2.283, 
  1.305, 1.07, 30., 34.251, 193., 220.345, "", "", "", "", 43411., 
  3.434164*^6, 3920.731, 49.562, 39695., 45.319, 0.009, 114.7, 
  "tests performed", "", "", "", "", 2292., "", "", "", 2617., 71.3, 875899., 
  127.657, 37.3, 13.416, 8.563, 32415.132, "", 141.171, 9.24, 19.6, 52.7, "", 
  3.4, 80.98, 0.887}, {"CYP", "Europe", "Cyprus", "2021-03-28", 44631., 326., 
  344.714, 252., 2., 1.286, 50954.505, 372.189, 393.555, 287.704, 2.283, 
  1.468, 1.09, 30., 34.251, 196., 223.77, 21.7, 24.775, 144.01, 164.413, 
  55090., 3.489254*^6, 3983.626, 62.895, 40807., 46.589, 0.008, 118.4, 
  "tests performed", "", "", "", "", 2292., "", "", "", 2617., 71.3, 875899., 
  127.657, 37.3, 13.416, 8.563, 32415.132, "", 141.171, 9.24, 19.6, 52.7, "", 
  3.4, 80.98, 0.887}, {"CYP", "Europe", "Cyprus", "2021-03-29", 44991., 360., 
  337.571, 254., 2., 1.286, 51365.511, 411.006, 385.4, 289.988, 2.283, 1.468, 
  1.1, 27., 30.825, 185., 211.212, "", "", "", "", 48432., 3.537686*^6, 
  4038.92, 55.294, 41558., 47.446, 0.008, 123.1, "tests performed", "", "", 
  "", "", 2292., "", "", "", 2617., 71.3, 875899., 127.657, 37.3, 13.416, 
  8.563, 32415.132, "", 141.171, 9.24, 19.6, 52.7, "", 3.4, 80.98, 0.887}, 
 {"CYP", "Europe", "Cyprus", "2021-03-30", 45430., 439., 348.143, 256., 2., 
  1.429, 51866.711, 501.199, 397.469, 292.271, 2.283, 1.631, 1.12, 25., 
  28.542, 177., 202.078, "", "", "", "", 42257., 3.579943*^6, 4087.164, 
  48.244, 42351., 48.351, 0.008, 121.6, "tests performed", "", "", "", "", 
  2292., "", "", "", 2617., 71.3, 875899., 127.657, 37.3, 13.416, 8.563, 
  32415.132, "", 141.171, 9.24, 19.6, 52.7, "", 3.4, 80.98, 0.887}, 
 {"CYP", "Europe", "Cyprus", "2021-03-31", 45864., 434., 368.286, 256., 0., 
  1.143, 52362.202, 495.491, 420.466, 292.271, 0., 1.305, 1.13, 26., 29.684, 
  176., 200.936, "", "", "", "", 51301., 3.631244*^6, 4145.734, 58.57, 
  44325., 50.605, 0.008, 120.4, "tests performed", "", "", "", "", 2292., "", 
  "", "", 2617., 71.3, 875899., 127.657, 37.3, 13.416, 8.563, 32415.132, "", 
  141.171, 9.24, 19.6, 52.7, "", 3.4, 80.98, 0.887}, 
 {"CYP", "Europe", "Cyprus", "2021-04-01", 46173., 309., 366.143, 260., 4., 
  1.714, 52714.982, 352.78, 418.019, 296.838, 4.567, 1.957, 1.14, 27., 
  30.825, 190., 216.92, "", "", "", "", 43914., 3.675158*^6, 4195.87, 50.136, 
  47556., 54.294, 0.008, 129.9, "tests performed", "", "", "", "", 2292., "", 
  "", "", 2617., 71.3, 875899., 127.657, 37.3, 13.416, 8.563, 32415.132, "", 
  141.171, 9.24, 19.6, 52.7, "", 3.4, 80.98, 0.887}, 
 {"CYP", "Europe", "Cyprus", "2021-04-02", 46878., 705., 415.286, 261., 1., 
  1.857, 53519.869, 804.887, 474.125, 297.98, 1.142, 2.12, 1.16, 26., 29.684, 
  193., 220.345, "", "", "", "", 59144., 3.734302*^6, 4263.393, 67.524, 
  49078., 56.032, 0.008, 118.2, "tests performed", "", "", "", "", 2292., "", 
  "", "", 2617., 69.44, 875899., 127.657, 37.3, 13.416, 8.563, 32415.132, "", 
  141.171, 9.24, 19.6, 52.7, "", 3.4, 80.98, 0.887}, 
 {"CYP", "Europe", "Cyprus", "2021-04-03", 47282., 404., 425.286, 261., 0., 
  1.571, 53981.11, 461.24, 485.542, 297.98, 0., 1.794, 1.16, 26., 29.684, 
  199., 227.195, "", "", "", "", 50343., 3.784645*^6, 4320.869, 57.476, 
  50069., 57.163, 0.008, 117.7, "tests performed", 161526., 114660., 46866., 
  "", 2292., 18.44, 13.09, 5.35, 2617., 69.44, 875899., 127.657, 37.3, 
  13.416, 8.563, 32415.132, "", 141.171, 9.24, 19.6, 52.7, "", 3.4, 80.98, 
  0.887}, {"CYP", "Europe", "Cyprus", "2021-04-04", 47713., 431., 440.286, 
  261., 0., 1.286, 54473.176, 492.066, 502.667, 297.98, 0., 1.468, 1.17, 28., 
  31.967, 210., 239.754, 17.755, 20.27, 148.941, 170.044, 54842., 
  3.839487*^6, 4383.481, 62.612, 50033., 57.122, 0.009, 113.6, 
  "tests performed", "", "", "", "", 2432., "", "", "", 2777., 69.44, 
  875899., 127.657, 37.3, 13.416, 8.563, 32415.132, "", 141.171, 9.24, 19.6, 
  52.7, "", 3.4, 80.98, 0.887}, {"CYP", "Europe", "Cyprus", "2021-04-05", 
  48278., 565., 469.571, 262., 1., 1.143, 55118.227, 645.052, 536.102, 
  299.121, 1.142, 1.305, 1.17, 28., 31.967, 196., 223.77, "", "", "", "", 
  54652., 3.894139*^6, 4445.877, 62.395, 50922., 58.137, 0.009, 108.4, 
  "tests performed", "", "", "", "", 2573., "", "", "", 2938., 69.44, 
  875899., 127.657, 37.3, 13.416, 8.563, 32415.132, "", 141.171, 9.24, 19.6, 
  52.7, "", 3.4, 80.98, 0.887}, {"CYP", "Europe", "Cyprus", "2021-04-06", 
  48837., 559., 486.714, 264., 2., 1.143, 55756.429, 638.201, 555.674, 
  301.405, 2.283, 1.305, 1.17, 28., 31.967, 205., 234.045, "", "", "", "", 
  49083., 3.943222*^6, 4501.914, 56.037, 51897., 59.25, 0.009, 106.6, 
  "tests performed", "", "", "", "", 2713., "", "", "", 3097., 69.44, 
  875899., 127.657, 37.3, 13.416, 8.563, 32415.132, "", 141.171, 9.24, 19.6, 
  52.7, "", 3.4, 80.98, 0.887}, {"CYP", "Europe", "Cyprus", "2021-04-07", 
  49366., 529., 500.286, 266., 2., 1.429, 56360.379, 603.951, 571.168, 
  303.688, 2.283, 1.631, 1.17, 26., 29.684, 210., 239.754, "", "", "", "", 
  47181., 3.990403*^6, 4555.78, 53.866, 51308., 58.578, 0.01, 102.6, 
  "tests performed", 174626., 124165., 50461., "", 2854., 19.94, 14.18, 5.76, 
  3258., 69.44, 875899., 127.657, 37.3, 13.416, 8.563, 32415.132, "", 
  141.171, 9.24, 19.6, 52.7, "", 3.4, 80.98, 0.887}, 
 {"CYP", "Europe", "Cyprus", "2021-04-08", 49988., 622., 545., 268., 2., 
  1.143, 57070.507, 710.128, 622.218, 305.971, 2.283, 1.305, 1.17, 31., 
  35.392, 207., 236.329, "", "", "", "", 47547., 4.03795*^6, 4610.063, 
  54.284, 51827., 59.17, 0.011, 95.1, "tests performed", "", "", "", "", 
  3140., "", "", "", 3585., 69.44, 875899., 127.657, 37.3, 13.416, 8.563, 
  32415.132, "", 141.171, 9.24, 19.6, 52.7, "", 3.4, 80.98, 0.887}, 
 {"CYP", "Europe", "Cyprus", "2021-04-09", 50589., 601., 530.143, 268., 0., 
  1., 57756.659, 686.152, 605.256, 305.971, 0., 1.142, 1.16, 31., 35.392, 
  205., 234.045, "", "", "", "", 63207., 4.101157*^6, 4682.226, 72.162, 
  52408., 59.833, 0.01, 98.9, "tests performed", 183225., 130937., 52288., 
  "", 3427., 20.92, 14.95, 5.97, 3913., 69.44, 875899., 127.657, 37.3, 
  13.416, 8.563, 32415.132, "", 141.171, 9.24, 19.6, 52.7, "", 3.4, 80.98, 
  0.887}, {"CYP", "Europe", "Cyprus", "2021-04-10", 51035., 446., 536.143, 
  272., 4., 1.571, 58265.85, 509.191, 612.106, 310.538, 4.567, 1.794, 1.16, 
  32., 36.534, 204., 232.904, "", "", "", "", 49314., 4.150471*^6, 4738.527, 
  56.301, 52261., 59.666, 0.01, 97.5, "tests performed", "", "", "", "", 
  3492., "", "", "", 3987., 69.44, 875899., 127.657, 37.3, 13.416, 8.563, 
  32415.132, "", 141.171, 9.24, 19.6, 52.7, "", 3.4, 80.98, 0.887}, 
 {"CYP", "Europe", "Cyprus", "2021-04-11", 51505., 470., 541.714, 272., 0., 
  1.571, 58802.442, 536.592, 618.467, 310.538, 0., 1.794, 1.16, 33., 37.676, 
  225., 256.879, 23.673, 27.027, 173.601, 198.197, 55096., 4.205567*^6, 
  4801.429, 62.902, 52297., 59.707, 0.01, 96.5, "tests performed", "", "", 
  "", "", 3416., "", "", "", 3900., 69.44, 875899., 127.657, 37.3, 13.416, 
  8.563, 32415.132, "", 141.171, 9.24, 19.6, 52.7, "", 3.4, 80.98, 0.887}, 
 {"CYP", "Europe", "Cyprus", "2021-04-12", 52033., 528., 536.429, 273., 1., 
  1.571, 59405.251, 602.809, 612.432, 311.68, 1.142, 1.794, 1.16, 33., 
  37.676, 225., 256.879, "", "", "", "", 58097., 4.263664*^6, 4867.758, 
  66.328, 52789., 60.268, 0.01, 98.4, "tests performed", "", "", "", "", 
  3341., "", "", "", 3814., 69.44, 875899., 127.657, 37.3, 13.416, 8.563, 
  32415.132, "", 141.171, 9.24, 19.6, 52.7, "", 3.4, 80.98, 0.887}, 
 {"CYP", "Europe", "Cyprus", "2021-04-13", 52652., 619., 545., 274., 1., 
  1.429, 60111.954, 706.702, 622.218, 312.821, 1.142, 1.631, 1.16, 38., 
  43.384, 228., 260.304, "", "", "", "", 51256., 4.31492*^6, 4926.276, 
  58.518, 53100., 60.623, 0.01, 97.4, "tests performed", "", "", "", "", 
  3265., "", "", "", 3728., 69.44, 875899., 127.657, 37.3, 13.416, 8.563, 
  32415.132, "", 141.171, 9.24, 19.6, 52.7, "", 3.4, 80.98, 0.887}, 
 {"CYP", "Europe", "Cyprus", "2021-04-14", 53254., 602., 555.429, 277., 3., 
  1.571, 60799.247, 687.294, 634.124, 316.247, 3.425, 1.794, 1.17, 37., 
  42.242, 232., 264.871, "", "", "", "", 50287., 4.365207*^6, 4983.688, 
  57.412, 53543., 61.129, 0.01, 96.4, "tests performed", "", "", "", "", 
  3189., "", "", "", 3641., 69.44, 875899., 127.657, 37.3, 13.416, 8.563, 
  32415.132, "", 141.171, 9.24, 19.6, 52.7, "", 3.4, 80.98, 0.887}, 
 {"CYP", "Europe", "Cyprus", "2021-04-15", 53944., 690., 565.143, 283., 6., 
  2.143, 61587.009, 787.762, 645.215, 323.097, 6.85, 2.446, 1.18, 39., 
  44.526, 251., 286.563, "", "", "", "", 50902., 4.416109*^6, 5041.802, 
  58.114, 54023., 61.677, 0.01, 95.6, "tests performed", "", "", "", "", 
  2967., "", "", "", 3387., 69.44, 875899., 127.657, 37.3, 13.416, 8.563, 
  32415.132, "", 141.171, 9.24, 19.6, 52.7, "", 3.4, 80.98, 0.887}, 
 {"CYP", "Europe", "Cyprus", "2021-04-16", 54621., 677., 576., 284., 1., 
  2.286, 62359.93, 772.92, 657.61, 324.238, 1.142, 2.61, 1.18, 37., 42.242, 
  270., 308.255, "", "", "", "", 69068., 4.485177*^6, 5120.655, 78.854, 
  54860., 62.633, 0.01, 95.2, "tests performed", 202441., 145357., 57084., 
  "", 2745., 23.11, 16.6, 6.52, 3134., 69.44, 875899., 127.657, 37.3, 13.416, 
  8.563, 32415.132, "", 141.171, 9.24, 19.6, 52.7, "", 3.4, 80.98, 0.887}, 
 {"CYP", "Europe", "Cyprus", "2021-04-17", 55407., 786., 624.571, 288., 4., 
  2.286, 63257.293, 897.364, 713.063, 328.805, 4.567, 2.61, 1.18, 37., 
  42.242, 270., 308.255, "", "", "", "", 57138., 4.542315*^6, 5185.889, 
  65.234, 55978., 63.909, 0.011, 89.6, "tests performed", "", "", "", "", 
  2936., "", "", "", 3352., 69.44, 875899., 127.657, 37.3, 13.416, 8.563, 
  32415.132, "", 141.171, 9.24, 19.6, 52.7, "", 3.4, 80.98, 0.887}, 
 {"CYP", "Europe", "Cyprus", "2021-04-18", 56259., 852., 679.143, 291., 3., 
  2.714, 64230.008, 972.715, 775.367, 332.23, 3.425, 3.099, 1.18, 36., 
  41.101, 271., 309.396, 27.618, 31.531, 201.219, 229.728, 59042., 
  4.601357*^6, 5253.296, 67.407, 56541., 64.552, 0.012, 83.3, 
  "tests performed", "", "", "", "", 3126., "", "", "", 3569., 69.44, 
  875899., 127.657, 37.3, 13.416, 8.563, 32415.132, "", 141.171, 9.24, 19.6, 
  52.7, "", 3.4, 80.98, 0.887}, {"CYP", "Europe", "Cyprus", "2021-04-19", 
  57081., 822., 721.143, 294., 3., 3., 65168.473, 938.464, 823.317, 335.655, 
  3.425, 3.425, 1.17, 35., 39.959, 284., 324.238, "", "", "", "", 59766., 
  4.661123*^6, 5321.53, 68.234, 56780., 64.825, 0.013, 78.7, 
  "tests performed", 214675., 156682., 57993., "", 3316., 24.51, 17.89, 6.62, 
  3786., 69.44, 875899., 127.657, 37.3, 13.416, 8.563, 32415.132, "", 
  141.171, 9.24, 19.6, 52.7, "", 3.4, 80.98, 0.887}, 
 {"CYP", "Europe", "Cyprus", "2021-04-20", 58022., 941., 767.143, 295., 1., 
  3., 66242.797, 1074.325, 875.835, 336.797, 1.142, 3.425, 1.15, 37., 42.242, 
  277., 316.247, "", "", "", "", 56768., 4.717891*^6, 5386.341, 64.811, 
  57567., 65.723, 0.013, 75., "tests performed", 219654., 161389., 58265., 
  4979., 3635., 25.08, 18.43, 6.65, 4150., 69.44, 875899., 127.657, 37.3, 
  13.416, 8.563, 32415.132, "", 141.171, 9.24, 19.6, 52.7, "", 3.4, 80.98, 
  0.887}, {"CYP", "Europe", "Cyprus", "2021-04-21", 58865., 843., 801.571, 
  295., 0., 2.571, 67205.237, 962.44, 915.141, 336.797, 0., 2.936, 1.13, 39., 
  44.526, 291., 332.23, "", "", "", "", 53024., 4.770915*^6, 5446.878, 
  60.537, 57958., 66.17, 0.014, 72.3, "tests performed", 224352., 165558., 
  58794., 4698., 3914., 25.61, 18.9, 6.71, 4469., 69.44, 875899., 127.657, 
  37.3, 13.416, 8.563, 32415.132, "", 141.171, 9.24, 19.6, 52.7, "", 3.4, 
  80.98, 0.887}, {"CYP", "Europe", "Cyprus", "2021-04-22", 59792., 927., 
  835.429, 296., 1., 1.857, 68263.578, 1058.341, 953.796, 337.939, 1.142, 
  2.12, 1.1, 38., 43.384, 296., 337.939, "", "", "", "", 55566., 4.826481*^6, 
  5510.317, 63.439, 58625., 66.931, 0.014, 70.2, "tests performed", "", "", 
  "", "", 4373., "", "", "", 4993., 69.44, 875899., 127.657, 37.3, 13.416, 
  8.563, 32415.132, "", 141.171, 9.24, 19.6, 52.7, "", 3.4, 80.98, 0.887}, 
 {"CYP", "Europe", "Cyprus", "2021-04-23", 60681., 889., 865.714, 297., 1., 
  1.857, 69278.536, 1014.957, 988.372, 339.08, 1.142, 2.12, 1.08, 36., 
  41.101, 297., 339.08, "", "", "", "", 66634., 4.893115*^6, 5586.392, 
  76.075, 58277., 66.534, 0.015, 67.3, "tests performed", 236265., 176082., 
  60183., "", 4832., 26.97, 20.1, 6.87, 5517., 69.44, 875899., 127.657, 37.3, 
  13.416, 8.563, 32415.132, "", 141.171, 9.24, 19.6, 52.7, "", 3.4, 80.98, 
  0.887}, {"CYP", "Europe", "Cyprus", "2021-04-24", 61576., 895., 881.286, 
  298., 1., 1.429, 70300.343, 1021.807, 1006.15, 340.222, 1.142, 1.631, 1.04, 
  36., 41.101, 292., 333.372, "", "", "", "", 58459., 4.951574*^6, 5653.134, 
  66.742, 58466., 66.75, 0.015, 66.3, "tests performed", "", "", "", "", 
  5170., "", "", "", 5903., 69.44, 875899., 127.657, 37.3, 13.416, 8.563, 
  32415.132, "", 141.171, 9.24, 19.6, 52.7, "", 3.4, 80.98, 0.887}, 
 {"CYP", "Europe", "Cyprus", "2021-04-25", 62349., 773., 870., 298., 0., 1., 
  71182.865, 882.522, 993.265, 340.222, 0., 1.142, 1.01, 38., 43.384, 301., 
  343.647, 24.659, 28.153, 245.605, 280.404, 56862., 5.008436*^6, 5718.052, 
  64.918, 58154., 66.393, 0.015, 66.8, "tests performed", "", "", "", "", 
  5508., "", "", "", 6288., 69.44, 875899., 127.657, 37.3, 13.416, 8.563, 
  32415.132, "", 141.171, 9.24, 19.6, 52.7, "", 3.4, 80.98, 0.887}, 
 {"CYP", "Europe", "Cyprus", "2021-04-26", 62960., 611., 839.857, 301., 3., 
  1., 71880.434, 697.569, 958.852, 343.647, 3.425, 1.142, 0.97, 39., 44.526, 
  300., 342.505, "", "", "", "", 50601., 5.059037*^6, 5775.822, 57.77, 
  56845., 64.899, 0.015, 67.7, "tests performed", "", "", "", "", 5846., "", 
  "", "", 6674., 75., 875899., 127.657, 37.3, 13.416, 8.563, 32415.132, "", 
  141.171, 9.24, 19.6, 52.7, "", 3.4, 80.98, 0.887}, 
 {"CYP", "Europe", "Cyprus", "2021-04-27", 63720., 760., 814., 303., 2., 
  1.143, 72748.114, 867.68, 929.331, 345.93, 2.283, 1.305, 0.94, 38., 43.384, 
  292., 333.372, "", "", "", "", 42877., 5.101914*^6, 5824.774, 48.952, 
  54860., 62.633, 0.015, 67.4, "tests performed", "", "", "", "", 6055., "", 
  "", "", 6913., 75., 875899., 127.657, 37.3, 13.416, 8.563, 32415.132, "", 
  141.171, 9.24, 19.6, 52.7, "", 3.4, 80.98, 0.887}, 
 {"CYP", "Europe", "Cyprus", "2021-04-28", 64565., 845., 814.286, 306., 3., 
  1.571, 73712.837, 964.723, 929.657, 349.355, 3.425, 1.794, 0.91, 39., 
  44.526, 285., 325.38, "", "", "", "", 40811., 5.142725*^6, 5871.368, 
  46.593, 53116., 60.642, 0.015, 65.2, "tests performed", "", "", "", "", 
  6305., "", "", "", 7198., 75., 875899., 127.657, 37.3, 13.416, 8.563, 
  32415.132, "", 141.171, 9.24, 19.6, 52.7, "", 3.4, 80.98, 0.887}, 
 {"CYP", "Europe", "Cyprus", "2021-04-29", 65233., 668., 777.286, 308., 2., 
  1.714, 74475.482, 762.645, 887.415, 351.639, 2.283, 1.957, 0.88, 39., 
  44.526, 279., 318.53, "", "", "", "", 37325., 5.18005*^6, 5913.981, 42.613, 
  50510., 57.666, 0.015, 65., "tests performed", "", "", "", "", 6374., "", 
  "", "", 7277., 75., 875899., 127.657, 37.3, 13.416, 8.563, 32415.132, "", 
  141.171, 9.24, 19.6, 52.7, "", 3.4, 80.98, 0.887}, 
 {"CYP", "Europe", "Cyprus", "2021-04-30", 65233., 0., 650.286, 308., 0., 
  1.571, 74475.482, 0., 742.421, 351.639, 0., 1.794, 0.84, 36., 41.101, 275., 
  313.963, "", "", "", "", 47621., 5.227671*^6, 5968.349, 54.368, 47794., 
  54.566, 0.014, 73.5, "tests performed", "", "", "", "", 6444., "", "", "", 
  7357., 75., 875899., 127.657, 37.3, 13.416, 8.563, 32415.132, "", 141.171, 
  9.24, 19.6, 52.7, "", 3.4, 80.98, 0.887}, {"CYP", "Europe", "Cyprus", 
  "2021-05-01", 65909., 676., 619., 312., 4., 2., 75247.26, 771.778, 706.702, 
  356.205, 4.567, 2.283, 0.83, 37., 42.242, 274., 312.821, "", "", "", "", 
  31677., 5.259348*^6, 6004.514, 36.165, 43968., 50.198, 0.014, 71., 
  "tests performed", 287816., 218323., 69463., "", 6444., 32.86, 24.93, 7.93, 
  7357., 75., 875899., 127.657, 37.3, 13.416, 8.563, 32415.132, "", 141.171, 
  9.24, 19.6, 52.7, "", 3.4, 80.98, 0.887}, {"CYP", "Europe", "Cyprus", 
  "2021-05-02", 66372., 463., 574.714, 313., 1., 2.143, 75775.86, 528.6, 
  656.142, 357.347, 1.142, 2.446, 0.81, 37., 42.242, 292., 333.372, 21.7, 
  24.775, 222.919, 254.503, 6158., 5.265506*^6, 6011.545, 7.03, 36724., 
  41.927, 0.016, 63.9, "tests performed", "", "", "", "", 6798., "", "", "", 
  7761., 75., 875899., 127.657, 37.3, 13.416, 8.563, 32415.132, "", 141.171, 
  9.24, 19.6, 52.7, "", 3.4, 80.98, 0.887}, {"CYP", "Europe", "Cyprus", 
  "2021-05-03", 66911., 539., 564.429, 321., 8., 2.857, 76391.228, 615.368, 
  644.399, 366.481, 9.133, 3.262, 0.8, 33., 37.676, 276., 315.105, "", "", 
  "", "", 32399., 5.297905*^6, 6048.534, 36.989, 34124., 38.959, 0.017, 60.5, 
  "tests performed", "", "", "", "", 7152., "", "", "", 8165., 75., 875899., 
  127.657, 37.3, 13.416, 8.563, 32415.132, "", 141.171, 9.24, 19.6, 52.7, "", 
  3.4, 80.98, 0.887}, {"CYP", "Europe", "Cyprus", "2021-05-04", 67420., 509., 
  528.571, 326., 5., 3.286, 76972.345, 581.117, 603.462, 372.189, 5.708, 
  3.751, 0.78, 32., 36.534, 263., 300.263, "", "", "", "", 62459., 
  5.360364*^6, 6119.843, 71.308, 36921., 42.152, 0.014, 69.9, 
  "tests performed", "", "", "", "", 7506., "", "", "", 8569., 75., 875899., 
  127.657, 37.3, 13.416, 8.563, 32415.132, "", 141.171, 9.24, 19.6, 52.7, "", 
  3.4, 80.98, 0.887}, {"CYP", "Europe", "Cyprus", "2021-05-05", 67982., 562., 
  488.143, 327., 1., 3., 77613.971, 641.626, 557.305, 373.331, 1.142, 3.425, 
  0.76, 32., 36.534, 246., 280.854, "", "", "", "", 57314., 5.417678*^6, 
  6185.277, 65.434, 39279., 44.844, 0.012, 80.5, "tests performed", "", "", 
  "", "", 7860., "", "", "", 8974., 75., 875899., 127.657, 37.3, 13.416, 
  8.563, 32415.132, "", 141.171, 9.24, 19.6, 52.7, "", 3.4, 80.98, 0.887}, 
 {"CYP", "Europe", "Cyprus", "2021-05-06", 68442., 460., 458.429, 328., 1., 
  2.857, 78139.146, 525.175, 523.381, 374.472, 1.142, 3.262, 0.74, 33., 
  37.676, 247., 281.996, "", "", "", "", 42232., 5.45991*^6, 6233.493, 
  48.216, 39980., 45.645, 0.011, 87.2, "tests performed", 332423., 252792., 
  79631., "", 8214., 37.95, 28.86, 9.09, 9378., 75., 875899., 127.657, 37.3, 
  13.416, 8.563, 32415.132, "", 141.171, 9.24, 19.6, 52.7, "", 3.4, 80.98, 
  0.887}, {"CYP", "Europe", "Cyprus", "2021-05-07", 68766., 324., 504.714, 
  332., 4., 3.429, 78509.052, 369.906, 576.224, 379.039, 4.567, 3.914, 0.72, 
  32., 36.534, 237., 270.579, "", "", "", "", 56420., 5.51633*^6, 6297.906, 
  64.414, 41237., 47.08, 0.012, 81.7, "tests performed", "", "", "", "", 
  8686., "", "", "", 9917., 75., 875899., 127.657, 37.3, 13.416, 8.563, 
  32415.132, "", 141.171, 9.24, 19.6, 52.7, "", 3.4, 80.98, 0.887}, 
 {"CYP", "Europe", "Cyprus", "2021-05-08", 69163., 397., 464.857, 334., 2., 
  3.143, 78962.3, 453.249, 530.72, 381.323, 2.283, 3.588, 0.7, 34., 38.817, 
  233., 266.012, "", "", "", "", 71251., 5.587581*^6, 6379.253, 81.346, 
  46890., 53.534, 0.01, 100.9, "tests performed", "", "", "", "", 9159., "", 
  "", "", 10457., 75., 875899., 127.657, 37.3, 13.416, 8.563, 32415.132, "", 
  141.171, 9.24, 19.6, 52.7, "", 3.4, 80.98, 0.887}, 
 {"CYP", "Europe", "Cyprus", "2021-05-09", 69432., 269., 437.143, 336., 2., 
  3.286, 79269.413, 307.113, 499.079, 383.606, 2.283, 3.751, 0.68, 35., 
  39.959, 224., 255.737, 19.727, 22.522, 183.464, 209.458, 109846., 
  5.697427*^6, 6504.662, 125.409, 61703., 70.445, 0.007, 141.2, 
  "tests performed", "", "", "", "", 9277., "", "", "", 10591., 75., 875899., 
  127.657, 37.3, 13.416, 8.563, 32415.132, "", 141.171, 9.24, 19.6, 52.7, "", 
  3.4, 80.98, 0.887}, {"CYP", "Europe", "Cyprus", "2021-05-10", 69708., 276., 
  399.571, 337., 1., 2.286, 79584.518, 315.105, 456.184, 384.748, 1.142, 
  2.61, 0.66, 34., 38.817, 207., 236.329, "", "", "", "", 83418., 
  5.780845*^6, 6599.899, 95.237, 68991., 78.766, 0.006, 172.7, 
  "tests performed", 371430., 284264., 87166., "", 9396., 42.41, 32.45, 9.95, 
  10727., 68.52, 875899., 127.657, 37.3, 13.416, 8.563, 32415.132, "", 
  141.171, 9.24, 19.6, 52.7, "", 3.4, 80.98, 0.887}, 
 {"CYP", "Europe", "Cyprus", "2021-05-11", 70098., 390., 382.571, 339., 2., 
  1.857, 80029.775, 445.257, 436.776, 387.031, 2.283, 2.12, 0.64, 36., 
  41.101, 189., 215.778, "", "", "", "", 65548., 5.846393*^6, 6674.734, 
  74.835, 69433., 79.271, 0.006, 181.5, "tests performed", 384639., 293180., 
  91459., 13209., 10008., 43.91, 33.47, 10.44, 11426., 68.52, 875899., 
  127.657, 37.3, 13.416, 8.563, 32415.132, "", 141.171, 9.24, 19.6, 52.7, "", 
  3.4, 80.98, 0.887}, {"CYP", "Europe", "Cyprus", "2021-05-12", 70358., 260., 
  339.429, 341., 2., 2., 80326.613, 296.838, 387.52, 389.314, 2.283, 2.283, 
  0.62, 35., 39.959, 173., 197.511, "", "", "", "", 54816., 5.901209*^6, 
  6737.317, 62.583, 69076., 78.863, 0.005, 203.5, "tests performed", 400004., 
  305274., 94730., 15365., 10929., 45.67, 34.85, 10.82, 12477., 68.52, 
  875899., 127.657, 37.3, 13.416, 8.563, 32415.132, "", 141.171, 9.24, 19.6, 
  52.7, "", 3.4, 80.98, 0.887}, {"CYP", "Europe", "Cyprus", "2021-05-13", 
  70571., 213., 304.143, 342., 1., 2., 80569.792, 243.179, 347.235, 390.456, 
  1.142, 2.283, 0.6, 34., 38.817, 167., 190.661, "", "", "", "", 74926., 
  5.976135*^6, 6822.859, 85.542, 73746., 84.195, 0.004, 242.5, 
  "tests performed", "", "", "", "", 11403., "", "", "", 13019., 68.52, 
  875899., 127.657, 37.3, 13.416, 8.563, 32415.132, "", 141.171, 9.24, 19.6, 
  52.7, "", 3.4, 80.98, 0.887}, {"CYP", "Europe", "Cyprus", "2021-05-14", 
  70742., 171., 282.286, 346., 4., 2., 80765.02, 195.228, 322.281, 395.023, 
  4.567, 2.283, 0.58, 28., 31.967, 155., 176.961, "", "", "", "", 92823., 
  6.068958*^6, 6928.833, 105.975, 78947., 90.133, 0.004, 279.7, 
  "tests performed", 424489., 320309., 104180., "", 11759., 48.46, 36.57, 
  11.89, 13425., 68.52, 875899., 127.657, 37.3, 13.416, 8.563, 32415.132, "", 
  141.171, 9.24, 19.6, 52.7, "", 3.4, 80.98, 0.887}, 
 {"CYP", "Europe", "Cyprus", "2021-05-15", 70899., 157., 248., 346., 0., 
  1.714, 80944.264, 179.244, 283.138, 395.023, 0., 1.957, 0.57, 31., 35.392, 
  156., 178.103, "", "", "", "", 83338., 6.152296*^6, 7023.979, 95.146, 
  80674., 92.104, 0.003, 325.3, "tests performed", "", "", "", "", 11085., 
  "", "", "", 12656., 68.52, 875899., 127.657, 37.3, 13.416, 8.563, 
  32415.132, "", 141.171, 9.24, 19.6, 52.7, "", 3.4, 80.98, 0.887}, 
 {"CYP", "Europe", "Cyprus", "2021-05-16", 71064., 165., 233.143, 346., 0., 
  1.429, 81132.642, 188.378, 266.176, 395.023, 0., 1.631, 0.56, 31., 35.392, 
  157., 179.244, 16.768, 19.144, 109.487, 124.999, 63798., 6.216094*^6, 
  7096.816, 72.837, 74095., 84.593, 0.003, 317.8, "tests performed", 434550., 
  325648., 108902., "", 10410., 49.61, 37.18, 12.43, 11885., 68.52, 875899., 
  127.657, 37.3, 13.416, 8.563, 32415.132, "", 141.171, 9.24, 19.6, 52.7, "", 
  3.4, 80.98, 0.887}, {"CYP", "Europe", "Cyprus", "2021-05-17", 71231., 167., 
  217.571, 347., 1., 1.429, 81323.303, 190.661, 248.398, 396.164, 1.142, 
  1.631, 0.55, 32., 36.534, 150., 171.253, "", "", "", "", 62304., 
  6.278398*^6, 7167.947, 71.131, 71079., 81.15, 0.003, 326.7, 
  "tests performed", 448734., 334258., 114476., 14184., 11043., 51.23, 38.16, 
  13.07, 12608., 62.96, 875899., 127.657, 37.3, 13.416, 8.563, 32415.132, "", 
  141.171, 9.24, 19.6, 52.7, "", 3.4, 80.98, 0.887}, 
 {"CYP", "Europe", "Cyprus", "2021-05-18", 71398., 167., 185.714, 348., 1., 
  1.286, 81513.965, 190.661, 212.027, 397.306, 1.142, 1.468, 0.54, 33., 
  37.676, 148., 168.969, "", "", "", "", 45598., 6.323996*^6, 7220.006, 
  52.059, 68229., 77.896, 0.003, 367.4, "tests performed", 461901., 340015., 
  121886., 13167., 11037., 52.73, 38.82, 13.92, 12601., 62.96, 875899., 
  127.657, 37.3, 13.416, 8.563, 32415.132, "", 141.171, 9.24, 19.6, 52.7, "", 
  3.4, 80.98, 0.887}, {"CYP", "Europe", "Cyprus", "2021-05-19", 71533., 135., 
  167.857, 348., 0., 1., 81668.092, 154.127, 191.64, 397.306, 0., 1.142, 
  0.53, 33., 37.676, 148., 168.969, "", "", "", "", 44294., 6.36829*^6, 
  7270.576, 50.57, 66726., 76.18, 0.003, 397.5, "tests performed", 476020., 
  347840., 128180., 14119., 10859., 54.35, 39.71, 14.63, 12398., 62.96, 
  875899., 127.657, 37.3, 13.416, 8.563, 32415.132, "", 141.171, 9.24, 19.6, 
  52.7, "", 3.4, 80.98, 0.887}, {"CYP", "Europe", "Cyprus", "2021-05-20", 
  71610., 77., 148.429, 350., 2., 1.143, 81756.002, 87.91, 169.459, 399.589, 
  2.283, 1.305, 0.53, 31., 35.392, 134., 152.986, "", "", "", "", 49364., 
  6.417654*^6, 7326.934, 56.358, 63074., 72.011, 0.002, 424.9, 
  "tests performed", "", "", "", "", 11110., "", "", "", 12684., 62.96, 
  875899., 127.657, 37.3, 13.416, 8.563, 32415.132, "", 141.171, 9.24, 19.6, 
  52.7, "", 3.4, 80.98, 0.887}, {"CYP", "Europe", "Cyprus", "2021-05-21", 
  71745., 135., 143.286, 352., 2., 0.857, 81910.129, 154.127, 163.587, 
  401.873, 2.283, 0.979, 0.53, 32., 36.534, 120., 137.002, "", "", "", "", 
  79545., 6.497199*^6, 7417.749, 90.815, 61177., 69.845, 0.002, 427., 
  "tests performed", 504008., 356376., 147632., "", 11360., 57.54, 40.69, 
  16.85, 12970., 62.96, 875899., 127.657, 37.3, 13.416, 8.563, 32415.132, "", 
  141.171, 9.24, 19.6, 52.7, "", 3.4, 80.98, 0.887}, 
 {"CYP", "Europe", "Cyprus", "2021-05-22", 71836., 91., 133.857, 353., 1., 
  1., 82014.022, 103.893, 152.823, 403.015, 1.142, 1.142, 0.52, 30., 34.251, 
  115., 131.294, "", "", "", "", 61609., 6.558808*^6, 7488.087, 70.338, 
  58073., 66.301, 0.002, 433.8, "tests performed", "", "", "", "", 11937., 
  "", "", "", 13628., 62.96, 875899., 127.657, 37.3, 13.416, 8.563, 
  32415.132, "", 141.171, 9.24, 19.6, 52.7, "", 3.4, 80.98, 0.887}, 
 {"CYP", "Europe", "Cyprus", "2021-05-23", 71911., 75., 121., 354., 1., 
  1.143, 82099.648, 85.626, 138.144, 404.156, 1.142, 1.305, 0.52, 30., 
  34.251, 115., 131.294, 13.809, 15.766, 66.087, 75.45, 60508., 6.619316*^6, 
  7557.168, 69.081, 57603., 65.764, 0.002, 476.1, "tests performed", 522144., 
  361142., 161002., "", 12513., 59.61, 41.23, 18.38, 14286., 62.96, 875899., 
  127.657, 37.3, 13.416, 8.563, 32415.132, "", 141.171, 9.24, 19.6, 52.7, "", 
  3.4, 80.98, 0.887}, {"CYP", "Europe", "Cyprus", "2021-05-24", 72011., 100., 
  111.429, 356., 2., 1.286, 82213.817, 114.168, 127.216, 406.44, 2.283, 
  1.468, 0.52, 32., 36.534, 106., 121.019, "", "", "", "", 52815., 
  6.672131*^6, 7617.466, 60.298, 56248., 64.217, 0.002, 504.8, 
  "tests performed", 533282., 369970., 163312., 11138., 12078., 60.88, 42.24, 
  18.65, 13789., 62.96, 875899., 127.657, 37.3, 13.416, 8.563, 32415.132, "", 
  141.171, 9.24, 19.6, 52.7, "", 3.4, 80.98, 0.887}, 
 {"CYP", "Europe", "Cyprus", "2021-05-25", 72090., 79., 98.857, 357., 1., 
  1.286, 82304.01, 90.193, 112.864, 407.581, 1.142, 1.468, 0.52, 29., 33.109, 
  97., 110.743, "", "", "", "", 43347., 6.715478*^6, 7666.955, 49.489, 
  55926., 63.85, 0.002, 565.7, "tests performed", "", "", "", "", 12153., "", 
  "", "", 13875., 56.48, 875899., 127.657, 37.3, 13.416, 8.563, 32415.132, 
  "", 141.171, 9.24, 19.6, 52.7, "", 3.4, 80.98, 0.887}, 
 {"CYP", "Europe", "Cyprus", "2021-05-26", 72159., 69., 89.429, 357., 0., 
  1.286, 82382.786, 78.776, 102.099, 407.581, 0., 1.468, 0.52, 27., 30.825, 
  95., 108.46, "", "", "", "", 41776., 6.757254*^6, 7714.65, 47.695, 55566., 
  63.439, 0.002, 621.3, "tests performed", 560664., 376676., 183988., "", 
  12092., 64.01, 43., 21.01, 13805., 56.48, 875899., 127.657, 37.3, 13.416, 
  8.563, 32415.132, "", 141.171, 9.24, 19.6, 52.7, "", 3.4, 80.98, 0.887}, 
 {"CYP", "Europe", "Cyprus", "2021-05-27", 72234., 75., 89.143, 357., 0., 1., 
  82468.412, 85.626, 101.773, 407.581, 0., 1.142, 0.52, 24., 27.4, 82., 
  93.618, "", "", "", "", 44513., 6.801767*^6, 7765.47, 50.82, 54873., 
  62.648, 0.002, 615.6, "tests performed", 572426., 381409., 191017., 11762., 
  11773., 65.35, 43.54, 21.81, 13441., 56.48, 875899., 127.657, 37.3, 13.416, 
  8.563, 32415.132, "", 141.171, 9.24, 19.6, 52.7, "", 3.4, 80.98, 0.887}, 
 {"CYP", "Europe", "Cyprus", "2021-05-28", 72307., 73., 80.286, 360., 3., 
  1.143, 82551.755, 83.343, 91.661, 411.006, 3.425, 1.305, 0.53, 23., 26.259, 
  78., 89.051, "", "", "", "", 62125., 6.863892*^6, 7836.397, 70.927, 52385., 
  59.807, 0.002, 652.5, "tests performed", "", "", "", "", 10892., "", "", 
  "", 12435., 56.48, 875899., 127.657, 37.3, 13.416, 8.563, 32415.132, "", 
  141.171, 9.24, 19.6, 52.7, "", 3.4, 80.98, 0.887}, 
 {"CYP", "Europe", "Cyprus", "2021-05-29", 72363., 56., 75.286, 360., 0., 1., 
  82615.69, 63.934, 85.953, 411.006, 0., 1.142, 0.53, 23., 26.259, 74., 
  84.485, "", "", "", "", 56456., 6.920348*^6, 7900.852, 64.455, 51649., 
  58.967, 0.001, 686., "tests performed", "", "", "", "", 10715., "", "", "", 
  12233., 56.48, 875899., 127.657, 37.3, 13.416, 8.563, 32415.132, "", 
  141.171, 9.24, 19.6, 52.7, "", 3.4, 80.98, 0.887}, 
 {"CYP", "Europe", "Cyprus", "2021-05-30", 72407., 44., 70.857, 360., 0., 
  0.857, 82665.924, 50.234, 80.896, 411.006, 0., 0.979, 0.54, 23., 26.259, 
  73., 83.343, 7.891, 9.009, 29.591, 33.784, 47156., 6.967504*^6, 7954.689, 
  53.837, 49741., 56.789, 0.001, 702., "tests performed", 595906., 386710., 
  209196., "", 10537., 68.03, 44.15, 23.88, 12030., 56.48, 875899., 127.657, 
  37.3, 13.416, 8.563, 32415.132, "", 141.171, 9.24, 19.6, 52.7, "", 3.4, 
  80.98, 0.887}, {"CYP", "Europe", "Cyprus", "2021-05-31", 72457., 50., 
  63.714, 360., 0., 0.571, 82723.008, 57.084, 72.742, 411.006, 0., 0.652, 
  0.55, 22., 25.117, 70., 79.918, "", "", "", "", 47063., 7.014567*^6, 
  8008.42, 53.731, 48919., 55.85, 0.001, 767.8, "tests performed", "", "", 
  "", "", 10329., "", "", "", 11792., 56.48, 875899., 127.657, 37.3, 13.416, 
  8.563, 32415.132, "", 141.171, 9.24, 19.6, 52.7, "", 3.4, 80.98, 0.887}, 
 {"CYP", "Europe", "Cyprus", "2021-06-01", 72515., 58., 60.714, 360., 0., 
  0.429, 82789.226, 66.218, 69.317, 411.006, 0., 0.489, 0.56, 19., 21.692, 
  66., 75.351, "", "", "", "", 43028., 7.057595*^6, 8057.544, 49.124, 48874., 
  55.799, 0.001, 805., "tests performed", 615264., 387966., 227298., "", 
  9756., 70.24, 44.29, 25.95, 11138., 56.48, 875899., 127.657, 37.3, 13.416, 
  8.563, 32415.132, "", 141.171, 9.24, 19.6, 52.7, "", 3.4, 80.98, 0.887}, 
 {"CYP", "Europe", "Cyprus", "2021-06-02", 72573., 58., 59.143, 361., 1., 
  0.571, 82855.443, 66.218, 67.522, 412.148, 1.142, 0.652, 0.57, "", "", "", 
  "", "", "", "", "", 39568., 7.097163*^6, 8102.718, 45.174, 48558., 55.438, 
  0.001, 821., "tests performed", 622305., 388475., 233830., 7041., 8806., 
  71.05, 44.35, 26.7, 10054., 56.48, 875899., 127.657, 37.3, 13.416, 8.563, 
  32415.132, "", 141.171, 9.24, 19.6, 52.7, "", 3.4, 80.98, 0.887}, 
 {"CYP", "Europe", "Cyprus", "2021-06-03", 72626., 53., 56., 362., 1., 0.714, 
  82915.953, 60.509, 63.934, 413.29, 1.142, 0.815, 0.58, "", "", "", "", "", 
  "", "", "", 43163., 7.140326*^6, 8151.997, 49.279, 48366., 55.219, 0.001, 
  863.7, "tests performed", 632437., 394877., 237560., 10132., 8573., 72.2, 
  45.08, 27.12, 9788., 56.48, 875899., 127.657, 37.3, 13.416, 8.563, 
  32415.132, "", 141.171, 9.24, 19.6, 52.7, "", 3.4, 80.98, 0.887}, 
 {"CYP", "Europe", "Cyprus", "2021-06-04", 72709., 83., 57.429, 363., 1., 
  0.429, 83010.712, 94.76, 65.565, 414.431, 1.142, 0.489, 0.58, "", "", "", 
  "", "", "", "", "", 54217., 7.194543*^6, 8213.896, 61.899, 47236., 53.929, 
  0.001, 822.5, "tests performed", "", "", "", "", 8244., "", "", "", 9412., 
  56.48, 875899., 127.657, 37.3, 13.416, 8.563, 32415.132, "", 141.171, 9.24, 
  19.6, 52.7, "", 3.4, 80.98, 0.887}, {"CYP", "Europe", "Cyprus", 
  "2021-06-05", 72750., 41., 55.286, 363., 0., 0.429, 83057.521, 46.809, 
  63.119, 414.431, 0., 0.489, 0.58, "", "", "", "", "", "", "", "", 49462., 
  7.244005*^6, 8270.366, 56.47, 46237., 52.788, 0.001, 836.3, 
  "tests performed", "", "", "", "", 7915., "", "", "", 9036., 56.48, 
  875899., 127.657, 37.3, 13.416, 8.563, 32415.132, "", 141.171, 9.24, 19.6, 
  52.7, "", 3.4, 80.98, 0.887}, {"CYP", "Europe", "Cyprus", "2021-06-06", 
  72779., 29., 53.143, 363., 0., 0.429, 83090.63, 33.109, 60.672, 414.431, 
  0., 0.489, 0.58, "", "", "", "", "", "", "", "", 46276., 7.290281*^6, 
  8323.198, 52.833, 46111., 52.644, 0.001, 867.7, "tests performed", 649005., 
  403013., 245992., "", 7586., 74.1, 46.01, 28.08, 8661., 56.48, 875899., 
  127.657, 37.3, 13.416, 8.563, 32415.132, "", 141.171, 9.24, 19.6, 52.7, "", 
  3.4, 80.98, 0.887}, {"CYP", "Europe", "Cyprus", "2021-06-07", 72859., 80., 
  57.429, 364., 1., 0.571, 83181.965, 91.335, 65.565, 415.573, 1.142, 0.652, 
  "", "", "", "", "", "", "", "", "", 46611., 7.336892*^6, 8376.413, 53.215, 
  46046., 52.57, 0.001, 801.8, "tests performed", 654896., 404314., 250582., 
  5891., 7044., 74.77, 46.16, 28.61, 8042., 56.48, 875899., 127.657, 37.3, 
  13.416, 8.563, 32415.132, "", 141.171, 9.24, 19.6, 52.7, "", 3.4, 80.98, 
  0.887}, {"CZE", "Europe", "Czechia", "2020-03-01", 3., 3., "", "", "", "", 
  0.28, 0.28, "", "", "", "", "", 0., 0., 0., 0., "", "", "", "", "", "", "", 
  "", "", "", "", "", "", "", "", "", "", "", "", "", "", "", 19.44, 
  1.0708982*^7, 137.176, 43.3, 19.027, 11.58, 32605.906, "", 227.485, 6.82, 
  30.5, 38.3, "", 6.63, 79.38, 0.9}, {"CZE", "Europe", "Czechia", 
  "2020-03-02", 3., 0., "", "", "", "", 0.28, 0., "", "", "", "", "", 0., 0., 
  0., 0., "", "", "", "", "", "", "", "", "", "", "", "", "", "", "", "", "", 
  "", "", "", "", "", 19.44, 1.0708982*^7, 137.176, 43.3, 19.027, 11.58, 
  32605.906, "", 227.485, 6.82, 30.5, 38.3, "", 6.63, 79.38, 0.9}, 
 {"CZE", "Europe", "Czechia", "2020-03-03", 5., 2., "", "", "", "", 0.467, 
  0.187, "", "", "", "", "", 0., 0., 0., 0., "", "", "", "", "", "", "", "", 
  "", "", "", "", "", "", "", "", "", "", "", "", "", "", 19.44, 
  1.0708982*^7, 137.176, 43.3, 19.027, 11.58, 32605.906, "", 227.485, 6.82, 
  30.5, 38.3, "", 6.63, 79.38, 0.9}, {"CZE", "Europe", "Czechia", 
  "2020-03-04", 8., 3., "", "", "", "", 0.747, 0.28, "", "", "", "", "", 0., 
  0., 0., 0., "", "", "", "", "", "", "", "", "", "", "", "", "", "", "", "", 
  "", "", "", "", "", "", 19.44, 1.0708982*^7, 137.176, 43.3, 19.027, 11.58, 
  32605.906, "", 227.485, 6.82, 30.5, 38.3, "", 6.63, 79.38, 0.9}, 
 {"CZE", "Europe", "Czechia", "2020-03-05", 12., 4., "", "", "", "", 1.121, 
  0.374, "", "", "", "", "", 0., 0., 0., 0., "", "", "", "", "", "", "", "", 
  "", "", "", "", "", "", "", "", "", "", "", "", "", "", 19.44, 
  1.0708982*^7, 137.176, 43.3, 19.027, 11.58, 32605.906, "", 227.485, 6.82, 
  30.5, 38.3, "", 6.63, 79.38, 0.9}, {"CZE", "Europe", "Czechia", 
  "2020-03-06", 18., 6., 2.571, "", "", 0., 1.681, 0.56, 0.24, "", "", 0., 
  "", 0., 0., 0., 0., "", "", "", "", "", "", "", "", "", "", "", "", "", "", 
  "", "", "", "", "", "", "", "", 19.44, 1.0708982*^7, 137.176, 43.3, 19.027, 
  11.58, 32605.906, "", 227.485, 6.82, 30.5, 38.3, "", 6.63, 79.38, 0.9}, 
 {"CZE", "Europe", "Czechia", "2020-03-07", 19., 1., 2.714, "", "", 0., 
  1.774, 0.093, 0.253, "", "", 0., "", 0., 0., 0., 0., "", "", "", "", "", 
  "", "", "", "", "", "", "", "", "", "", "", "", "", "", "", "", "", 19.44, 
  1.0708982*^7, 137.176, 43.3, 19.027, 11.58, 32605.906, "", 227.485, 6.82, 
  30.5, 38.3, "", 6.63, 79.38, 0.9}, {"CZE", "Europe", "Czechia", 
  "2020-03-08", 31., 12., 4., "", "", 0., 2.895, 1.121, 0.374, "", "", 0., 
  "", 0., 0., 0., 0., "", "", "", "", "", "", "", "", "", "", "", "", "", "", 
  "", "", "", "", "", "", "", "", 19.44, 1.0708982*^7, 137.176, 43.3, 19.027, 
  11.58, 32605.906, "", 227.485, 6.82, 30.5, 38.3, "", 6.63, 79.38, 0.9}, 
 {"CZE", "Europe", "Czechia", "2020-03-09", 31., 0., 4., "", "", 0., 2.895, 
  0., 0.374, "", "", 0., "", 0., 0., 0., 0., "", "", "", "", "", "", "", "", 
  "", "", "", "", "", "", "", "", "", "", "", "", "", "", 19.44, 
  1.0708982*^7, 137.176, 43.3, 19.027, 11.58, 32605.906, "", 227.485, 6.82, 
  30.5, 38.3, "", 6.63, 79.38, 0.9}, {"CZE", "Europe", "Czechia", 
  "2020-03-10", 41., 10., 5.143, "", "", 0., 3.829, 0.934, 0.48, "", "", 0., 
  "", 0., 0., 0., 0., "", "", "", "", "", "", "", "", "", "", "", "", "", "", 
  "", "", "", "", "", "", "", "", 25., 1.0708982*^7, 137.176, 43.3, 19.027, 
  11.58, 32605.906, "", 227.485, 6.82, 30.5, 38.3, "", 6.63, 79.38, 0.9}, 
 {"CZE", "Europe", "Czechia", "2020-03-11", 91., 50., 11.857, "", "", 0., 
  8.498, 4.669, 1.107, "", "", 0., "", 0., 0., 2., 0.187, "", "", "", "", "", 
  "", "", "", "", "", "", "", "", "", "", "", "", "", "", "", "", "", 47.22, 
  1.0708982*^7, 137.176, 43.3, 19.027, 11.58, 32605.906, "", 227.485, 6.82, 
  30.5, 38.3, "", 6.63, 79.38, 0.9}, {"CZE", "Europe", "Czechia", 
  "2020-03-12", 94., 3., 11.714, "", "", 0., 8.778, 0.28, 1.094, "", "", 0., 
  "", 0., 0., 3., 0.28, "", "", "", "", "", "", "", "", "", "", "", "", "", 
  "", "", "", "", "", "", "", "", "", 50., 1.0708982*^7, 137.176, 43.3, 
  19.027, 11.58, 32605.906, "", 227.485, 6.82, 30.5, 38.3, "", 6.63, 79.38, 
  0.9}, {"CZE", "Europe", "Czechia", "2020-03-13", 141., 47., 17.571, "", "", 
  0., 13.167, 4.389, 1.641, "", "", 0., "", 0., 0., 4., 0.374, "", "", "", 
  "", "", "", "", "", "", "", "", "", "", "", "", "", "", "", "", "", "", "", 
  57.41, 1.0708982*^7, 137.176, 43.3, 19.027, 11.58, 32605.906, "", 227.485, 
  6.82, 30.5, 38.3, "", 6.63, 79.38, 0.9}, {"CZE", "Europe", "Czechia", 
  "2020-03-14", 189., 48., 24.286, "", "", 0., 17.649, 4.482, 2.268, "", "", 
  0., 2.49, 0., 0., 4., 0.374, "", "", "", "", "", "", "", "", "", "", "", 
  "", "", "", "", "", "", "", "", "", "", "", 61.11, 1.0708982*^7, 137.176, 
  43.3, 19.027, 11.58, 32605.906, "", 227.485, 6.82, 30.5, 38.3, "", 6.63, 
  79.38, 0.9}, {"CZE", "Europe", "Czechia", "2020-03-15", 253., 64., 31.714, 
  "", "", 0., 23.625, 5.976, 2.961, "", "", 0., 2.49, 0., 0., 6., 0.56, "", 
  "", 8.011, 0.748, "", "", "", "", "", "", "", "", "", "", "", "", "", "", 
  "", "", "", "", 68.52, 1.0708982*^7, 137.176, 43.3, 19.027, 11.58, 
  32605.906, "", 227.485, 6.82, 30.5, 38.3, "", 6.63, 79.38, 0.9}, 
 {"CZE", "Europe", "Czechia", "2020-03-16", 298., 45., 38.143, "", "", 0., 
  27.827, 4.202, 3.562, "", "", 0., 2.46, 2., 0.187, 19., 1.774, "", "", "", 
  "", "", "", "", "", "", "", "", "", "", "", "", "", "", "", "", "", "", "", 
  79.63, 1.0708982*^7, 137.176, 43.3, 19.027, 11.58, 32605.906, "", 227.485, 
  6.82, 30.5, 38.3, "", 6.63, 79.38, 0.9}, {"CZE", "Europe", "Czechia", 
  "2020-03-17", 396., 98., 50.714, "", "", 0., 36.978, 9.151, 4.736, "", "", 
  0., 2.46, 5., 0.467, 49., 4.576, "", "", "", "", "", "", "", "", "", "", 
  "", "", "", "", "", "", "", "", "", "", "", "", 79.63, 1.0708982*^7, 
  137.176, 43.3, 19.027, 11.58, 32605.906, "", 227.485, 6.82, 30.5, 38.3, "", 
  6.63, 79.38, 0.9}, {"CZE", "Europe", "Czechia", "2020-03-18", 464., 68., 
  53.286, "", "", 0., 43.328, 6.35, 4.976, "", "", 0., 2.42, 6., 0.56, 50., 
  4.669, "", "", "", "", "", "", "", "", "", "", "", "", "", "", "", "", "", 
  "", "", "", "", "", 79.63, 1.0708982*^7, 137.176, 43.3, 19.027, 11.58, 
  32605.906, "", 227.485, 6.82, 30.5, 38.3, "", 6.63, 79.38, 0.9}, 
 {"CZE", "Europe", "Czechia", "2020-03-19", 694., 230., 85.714, "", "", 0., 
  64.805, 21.477, 8.004, "", "", 0., 2.42, 6., 0.56, 55., 5.136, "", "", "", 
  "", "", "", "", "", "", "", "", "", "", "", "", "", "", "", "", "", "", "", 
  79.63, 1.0708982*^7, 137.176, 43.3, 19.027, 11.58, 32605.906, "", 227.485, 
  6.82, 30.5, 38.3, "", 6.63, 79.38, 0.9}, {"CZE", "Europe", "Czechia", 
  "2020-03-20", 833., 139., 98.857, "", "", 0., 77.785, 12.98, 9.231, "", "", 
  0., 2.27, 15., 1.401, 66., 6.163, "", "", "", "", "", "", "", "", "", "", 
  "", "", "", "", "", "", "", "", "", "", "", "", 79.63, 1.0708982*^7, 
  137.176, 43.3, 19.027, 11.58, 32605.906, "", 227.485, 6.82, 30.5, 38.3, "", 
  6.63, 79.38, 0.9}, {"CZE", "Europe", "Czechia", "2020-03-21", 995., 162., 
  115.143, "", "", 0., 92.913, 15.127, 10.752, "", "", 0., 2.14, 14., 1.307, 
  79., 7.377, "", "", "", "", "", "", "", "", "", "", "", "", "", "", "", "", 
  "", "", "", "", "", "", 79.63, 1.0708982*^7, 137.176, 43.3, 19.027, 11.58, 
  32605.906, "", 227.485, 6.82, 30.5, 38.3, "", 6.63, 79.38, 0.9}, 
 {"CZE", "Europe", "Czechia", "2020-03-22", 1120., 125., 123.857, 1., 1., 
  0.143, 104.585, 11.672, 11.566, 0.093, 0.093, 0.013, 2.01, 16., 1.494, 97., 
  9.058, 29.041, 2.712, 120.169, 11.221, "", "", "", "", "", "", "", "", "", 
  "", "", "", "", "", "", "", "", "", 79.63, 1.0708982*^7, 137.176, 43.3, 
  19.027, 11.58, 32605.906, "", 227.485, 6.82, 30.5, 38.3, "", 6.63, 79.38, 
  0.9}, {"CZE", "Europe", "Czechia", "2020-03-23", 1236., 116., 134., 1., 0., 
  0.143, 115.417, 10.832, 12.513, 0.093, 0., 0.013, 1.93, 22., 2.054, 117., 
  10.925, "", "", "", "", "", "", "", "", "", "", "", "", "", "", "", "", "", 
  "", "", "", "", "", 82.41, 1.0708982*^7, 137.176, 43.3, 19.027, 11.58, 
  32605.906, "", 227.485, 6.82, 30.5, 38.3, "", 6.63, 79.38, 0.9}, 
 {"CZE", "Europe", "Czechia", "2020-03-24", 1394., 158., 142.571, 3., 2., 
  0.429, 130.171, 14.754, 13.313, 0.28, 0.187, 0.04, 1.88, 26., 2.428, 135., 
  12.606, "", "", "", "", "", "", "", "", "", "", "", "", "", "", "", "", "", 
  "", "", "", "", "", 82.41, 1.0708982*^7, 137.176, 43.3, 19.027, 11.58, 
  32605.906, "", 227.485, 6.82, 30.5, 38.3, "", 6.63, 79.38, 0.9}, 
 {"CZE", "Europe", "Czechia", "2020-03-25", 1654., 260., 170., 6., 3., 0.857, 
  154.45, 24.279, 15.875, 0.56, 0.28, 0.08, 1.86, 35., 3.268, 175., 16.341, 
  "", "", "", "", "", "", "", "", "", "", "", "", "", "", "", "", "", "", "", 
  "", "", "", 82.41, 1.0708982*^7, 137.176, 43.3, 19.027, 11.58, 32605.906, 
  "", 227.485, 6.82, 30.5, 38.3, "", 6.63, 79.38, 0.9}, 
 {"CZE", "Europe", "Czechia", "2020-03-26", 1925., 271., 175.857, 9., 3., 
  1.286, 179.756, 25.306, 16.421, 0.84, 0.28, 0.12, 1.78, 37., 3.455, 205., 
  19.143, "", "", "", "", "", "", "", "", "", "", "", "", "", "", "", "", "", 
  "", "", "", "", "", 82.41, 1.0708982*^7, 137.176, 43.3, 19.027, 11.58, 
  32605.906, "", 227.485, 6.82, 30.5, 38.3, "", 6.63, 79.38, 0.9}, 
 {"CZE", "Europe", "Czechia", "2020-03-27", 2279., 354., 206.571, 9., 0., 
  1.286, 212.812, 33.056, 19.29, 0.84, 0., 0.12, 1.76, 47., 4.389, 237., 
  22.131, "", "", "", "", "", "", "", "", "", "", "", "", "", "", "", "", "", 
  "", "", "", "", "", 82.41, 1.0708982*^7, 137.176, 43.3, 19.027, 11.58, 
  32605.906, "", 227.485, 6.82, 30.5, 38.3, "", 6.63, 79.38, 0.9}, 
 {"CZE", "Europe", "Czechia", "2020-03-28", 2631., 352., 233.714, 11., 2., 
  1.571, 245.682, 32.87, 21.824, 1.027, 0.187, 0.147, 1.66, 56., 5.229, 271., 
  25.306, "", "", "", "", "", "", "", "", "", "", "", "", "", "", "", "", "", 
  "", "", "", "", "", 82.41, 1.0708982*^7, 137.176, 43.3, 19.027, 11.58, 
  32605.906, "", 227.485, 6.82, 30.5, 38.3, "", 6.63, 79.38, 0.9}, 
 {"CZE", "Europe", "Czechia", "2020-03-29", 2817., 186., 242.429, 16., 5., 
  2.143, 263.05, 17.369, 22.638, 1.494, 0.467, 0.2, 1.54, 53., 4.949, 282., 
  26.333, 89.125, 8.322, 350.492, 32.729, "", "", "", "", "", "", "", "", "", 
  "", "", "", "", "", "", "", "", "", 82.41, 1.0708982*^7, 137.176, 43.3, 
  19.027, 11.58, 32605.906, "", 227.485, 6.82, 30.5, 38.3, "", 6.63, 79.38, 
  0.9}, {"CZE", "Europe", "Czechia", "2020-03-30", 3001., 184., 252.143, 23., 
  7., 3.143, 280.232, 17.182, 23.545, 2.148, 0.654, 0.293, 1.44, 66., 6.163, 
  294., 27.454, "", "", "", "", "", "", "", "", "", "", "", "", "", "", "", 
  "", "", "", "", "", "", "", 82.41, 1.0708982*^7, 137.176, 43.3, 19.027, 
  11.58, 32605.906, "", 227.485, 6.82, 30.5, 38.3, "", 6.63, 79.38, 0.9}, 
 {"CZE", "Europe", "Czechia", "2020-03-31", 3308., 307., 273.429, 31., 8., 
  4., 308.9, 28.668, 25.533, 2.895, 0.747, 0.374, 1.36, 72., 6.723, 322., 
  30.068, "", "", "", "", "", "", "", "", "", "", "", "", "", "", "", "", "", 
  "", "", "", "", "", 82.41, 1.0708982*^7, 137.176, 43.3, 19.027, 11.58, 
  32605.906, "", 227.485, 6.82, 30.5, 38.3, "", 6.63, 79.38, 0.9}, 
 {"CZE", "Europe", "Czechia", "2020-04-01", 3508., 200., 264.857, 39., 8., 
  4.714, 327.575, 18.676, 24.732, 3.642, 0.747, 0.44, 1.27, 74., 6.91, 345., 
  32.216, "", "", "", "", "", "", "", "", "", "", "", "", "", "", "", "", "", 
  "", "", "", "", "", 82.41, 1.0708982*^7, 137.176, 43.3, 19.027, 11.58, 
  32605.906, "", 227.485, 6.82, 30.5, 38.3, "", 6.63, 79.38, 0.9}, 
 {"CZE", "Europe", "Czechia", "2020-04-02", 3858., 350., 276.143, 44., 5., 
  5., 360.258, 32.683, 25.786, 4.109, 0.467, 0.467, 1.21, 76., 7.097, 351., 
  32.776, "", "", "", "", "", "", "", "", "", "", "", "", "", "", "", "", "", 
  "", "", "", "", "", 74.07, 1.0708982*^7, 137.176, 43.3, 19.027, 11.58, 
  32605.906, "", 227.485, 6.82, 30.5, 38.3, "", 6.63, 79.38, 0.9}, 
 {"CZE", "Europe", "Czechia", "2020-04-03", 4091., 233., 258.857, 53., 9., 
  6.286, 382.016, 21.757, 24.172, 4.949, 0.84, 0.587, 1.18, 86., 8.031, 375., 
  35.017, "", "", "", "", "", "", "", "", "", "", "", "", "", "", "", "", "", 
  "", "", "", "", "", 74.07, 1.0708982*^7, 137.176, 43.3, 19.027, 11.58, 
  32605.906, "", 227.485, 6.82, 30.5, 38.3, "", 6.63, 79.38, 0.9}, 
 {"CZE", "Europe", "Czechia", "2020-04-04", 4472., 381., 263., 59., 6., 
  6.857, 417.593, 35.578, 24.559, 5.509, 0.56, 0.64, 1.15, 84., 7.844, 365., 
  34.084, "", "", "", "", "", "", "", "", "", "", "", "", "", "", "", "", "", 
  "", "", "", "", "", 74.07, 1.0708982*^7, 137.176, 43.3, 19.027, 11.58, 
  32605.906, "", 227.485, 6.82, 30.5, 38.3, "", 6.63, 79.38, 0.9}, 
 {"CZE", "Europe", "Czechia", "2020-04-05", 4587., 115., 252.857, 67., 8., 
  7.286, 428.332, 10.739, 23.612, 6.256, 0.747, 0.68, 1.09, 82., 7.657, 371., 
  34.644, 128.18, 11.969, 517.727, 48.345, "", "", "", "", "", "", "", "", 
  "", "", "", "", "", "", "", "", "", "", 74.07, 1.0708982*^7, 137.176, 43.3, 
  19.027, 11.58, 32605.906, "", 227.485, 6.82, 30.5, 38.3, "", 6.63, 79.38, 
  0.9}, {"CZE", "Europe", "Czechia", "2020-04-06", 4822., 235., 260.143, 78., 
  11., 7.857, 450.276, 21.944, 24.292, 7.284, 1.027, 0.734, 1.04, 87., 8.124, 
  395., 36.885, "", "", "", "", "", "", "", "", "", "", "", "", "", "", "", 
  "", "", "", "", "", "", "", 74.07, 1.0708982*^7, 137.176, 43.3, 19.027, 
  11.58, 32605.906, "", 227.485, 6.82, 30.5, 38.3, "", 6.63, 79.38, 0.9}, 
 {"CZE", "Europe", "Czechia", "2020-04-07", 5017., 195., 244.143, 88., 10., 
  8.143, 468.485, 18.209, 22.798, 8.217, 0.934, 0.76, 0.98, 100., 9.338, 
  413., 38.566, "", "", "", "", "", "", "", "", "", "", "", "", "", "", "", 
  "", "", "", "", "", "", "", 74.07, 1.0708982*^7, 137.176, 43.3, 19.027, 
  11.58, 32605.906, "", 227.485, 6.82, 30.5, 38.3, "", 6.63, 79.38, 0.9}, 
 {"CZE", "Europe", "Czechia", "2020-04-08", 5312., 295., 257.714, 99., 11., 
  8.571, 496.032, 27.547, 24.065, 9.245, 1.027, 0.8, 0.93, 94., 8.778, 423., 
  39.5, "", "", "", "", "", "", "", "", "", "", "", "", "", "", "", "", "", 
  "", "", "", "", "", 74.07, 1.0708982*^7, 137.176, 43.3, 19.027, 11.58, 
  32605.906, "", 227.485, 6.82, 30.5, 38.3, "", 6.63, 79.38, 0.9}, 
 {"CZE", "Europe", "Czechia", "2020-04-09", 5569., 257., 244.429, 112., 13., 
  9.714, 520.031, 23.999, 22.825, 10.459, 1.214, 0.907, 0.85, 96., 8.964, 
  417., 38.939, "", "", "", "", "", "", "", "", "", "", "", "", "", "", "", 
  "", "", "", "", "", "", "", 74.07, 1.0708982*^7, 137.176, 43.3, 19.027, 
  11.58, 32605.906, "", 227.485, 6.82, 30.5, 38.3, "", 6.63, 79.38, 0.9}, 
 {"CZE", "Europe", "Czechia", "2020-04-10", 5732., 163., 234.429, 119., 7., 
  9.429, 535.252, 15.221, 21.891, 11.112, 0.654, 0.88, 0.8, 89., 8.311, 406., 
  37.912, "", "", "", "", "", "", "", "", "", "", "", "", "", "", "", "", "", 
  "", "", "", "", "", 74.07, 1.0708982*^7, 137.176, 43.3, 19.027, 11.58, 
  32605.906, "", 227.485, 6.82, 30.5, 38.3, "", 6.63, 79.38, 0.9}, 
 {"CZE", "Europe", "Czechia", "2020-04-11", 5831., 99., 194.143, 129., 10., 
  10., 544.496, 9.245, 18.129, 12.046, 0.934, 0.934, 0.76, 87., 8.124, 406., 
  37.912, "", "", "", "", "", "", "", "", "", "", "", "", "", "", "", "", "", 
  "", "", "", "", "", 74.07, 1.0708982*^7, 137.176, 43.3, 19.027, 11.58, 
  32605.906, "", 227.485, 6.82, 30.5, 38.3, "", 6.63, 79.38, 0.9}, 
 {"CZE", "Europe", "Czechia", "2020-04-12", 5991., 160., 200.571, 138., 9., 
  10.143, 559.437, 14.941, 18.729, 12.886, 0.84, 0.947, 0.74, 100., 9.338, 
  402., 37.539, 146.205, 13.653, 579.814, 54.143, "", "", "", "", "", "", "", 
  "", "", "", "", "", "", "", "", "", "", "", 74.07, 1.0708982*^7, 137.176, 
  43.3, 19.027, 11.58, 32605.906, "", 227.485, 6.82, 30.5, 38.3, "", 6.63, 
  79.38, 0.9}, {"CZE", "Europe", "Czechia", "2020-04-13", 6059., 68., 
  176.714, 143., 5., 9.286, 565.787, 6.35, 16.502, 13.353, 0.467, 0.867, 0.7, 
  93., 8.684, 395., 36.885, "", "", "", "", "", "", "", "", "", "", "", "", 
  "", "", "", "", "", "", "", "", "", "", 74.07, 1.0708982*^7, 137.176, 43.3, 
  19.027, 11.58, 32605.906, "", 227.485, 6.82, 30.5, 38.3, "", 6.63, 79.38, 
  0.9}, {"CZE", "Europe", "Czechia", "2020-04-14", 6111., 52., 156.286, 161., 
  18., 10.429, 570.642, 4.856, 14.594, 15.034, 1.681, 0.974, 0.68, 83., 
  7.751, 385., 35.951, "", "", "", "", "", "", "", "", "", "", "", "", "", 
  "", "", "", "", "", "", "", "", "", 71.3, 1.0708982*^7, 137.176, 43.3, 
  19.027, 11.58, 32605.906, "", 227.485, 6.82, 30.5, 38.3, "", 6.63, 79.38, 
  0.9}, {"CZE", "Europe", "Czechia", "2020-04-15", 6216., 105., 129.143, 
  166., 5., 9.571, 580.447, 9.805, 12.059, 15.501, 0.467, 0.894, 0.7, 76., 
  7.097, 370., 34.55, "", "", "", "", "", "", "", "", "", "", "", "", "", "", 
  "", "", "", "", "", "", "", "", 71.3, 1.0708982*^7, 137.176, 43.3, 19.027, 
  11.58, 32605.906, "", 227.485, 6.82, 30.5, 38.3, "", 6.63, 79.38, 0.9}, 
 {"CZE", "Europe", "Czechia", "2020-04-16", 6433., 217., 123.429, 169., 3., 
  8.143, 600.711, 20.263, 11.526, 15.781, 0.28, 0.76, 0.73, 83., 7.751, 362., 
  33.803, "", "", "", "", "", "", "", "", "", "", "", "", "", "", "", "", "", 
  "", "", "", "", "", 71.3, 1.0708982*^7, 137.176, 43.3, 19.027, 11.58, 
  32605.906, "", 227.485, 6.82, 30.5, 38.3, "", 6.63, 79.38, 0.9}, 
 {"CZE", "Europe", "Czechia", "2020-04-17", 6549., 116., 116.714, 173., 4., 
  7.714, 611.543, 10.832, 10.899, 16.155, 0.374, 0.72, 0.74, 80., 7.47, 355., 
  33.15, "", "", "", "", "", "", "", "", "", "", "", "", "", "", "", "", "", 
  "", "", "", "", "", 71.3, 1.0708982*^7, 137.176, 43.3, 19.027, 11.58, 
  32605.906, "", 227.485, 6.82, 30.5, 38.3, "", 6.63, 79.38, 0.9}, 
 {"CZE", "Europe", "Czechia", "2020-04-18", 6606., 57., 110.714, 181., 8., 
  7.429, 616.865, 5.323, 10.338, 16.902, 0.747, 0.694, 0.76, 74., 6.91, 338., 
  31.562, "", "", "", "", "", "", "", "", "", "", "", "", "", "", "", "", "", 
  "", "", "", "", "", 71.3, 1.0708982*^7, 137.176, 43.3, 19.027, 11.58, 
  32605.906, "", 227.485, 6.82, 30.5, 38.3, "", 6.63, 79.38, 0.9}, 
 {"CZE", "Europe", "Czechia", "2020-04-19", 6746., 140., 107.857, 186., 5., 
  6.857, 629.938, 13.073, 10.072, 17.369, 0.467, 0.64, 0.8, 79., 7.377, 345., 
  32.216, 130.183, 12.156, 515.724, 48.158, "", "", "", "", "", "", "", "", 
  "", "", "", "", "", "", "", "", "", "", 71.3, 1.0708982*^7, 137.176, 43.3, 
  19.027, 11.58, 32605.906, "", 227.485, 6.82, 30.5, 38.3, "", 6.63, 79.38, 
  0.9}, {"CZE", "Europe", "Czechia", "2020-04-20", 6900., 154., 120.143, 
  194., 8., 7.286, 644.319, 14.38, 11.219, 18.116, 0.747, 0.68, 0.8, 76., 
  7.097, 348., 32.496, "", "", "", "", "", "", "", "", "", "", "", "", "", 
  "", "", "", "", "", "", "", "", "", 63.89, 1.0708982*^7, 137.176, 43.3, 
  19.027, 11.58, 32605.906, "", 227.485, 6.82, 30.5, 38.3, "", 6.63, 79.38, 
  0.9}, {"CZE", "Europe", "Czechia", "2020-04-21", 7033., 133., 131.714, 
  201., 7., 5.714, 656.738, 12.419, 12.299, 18.769, 0.654, 0.534, 0.75, 78., 
  7.284, 365., 34.084, "", "", "", "", "", "", "", "", "", "", "", "", "", 
  "", "", "", "", "", "", "", "", "", 60.19, 1.0708982*^7, 137.176, 43.3, 
  19.027, 11.58, 32605.906, "", 227.485, 6.82, 30.5, 38.3, "", 6.63, 79.38, 
  0.9}, {"CZE", "Europe", "Czechia", "2020-04-22", 7132., 99., 130.857, 208., 
  7., 6., 665.983, 9.245, 12.219, 19.423, 0.654, 0.56, 0.69, 74., 6.91, 342., 
  31.936, "", "", "", "", "", "", "", "", "", "", "", "", "", "", "", "", "", 
  "", "", "", "", "", 60.19, 1.0708982*^7, 137.176, 43.3, 19.027, 11.58, 
  32605.906, "", 227.485, 6.82, 30.5, 38.3, "", 6.63, 79.38, 0.9}, 
 {"CZE", "Europe", "Czechia", "2020-04-23", 7187., 55., 107.714, 210., 2., 
  5.857, 671.119, 5.136, 10.058, 19.61, 0.187, 0.547, 0.64, 78., 7.284, 335., 
  31.282, "", "", "", "", "", "", "", "", "", "", "", "", "", "", "", "", "", 
  "", "", "", "", "", 60.19, 1.0708982*^7, 137.176, 43.3, 19.027, 11.58, 
  32605.906, "", 227.485, 6.82, 30.5, 38.3, "", 6.63, 79.38, 0.9}, 
 {"CZE", "Europe", "Czechia", "2020-04-24", 7273., 86., 103.429, 214., 4., 
  5.857, 679.15, 8.031, 9.658, 19.983, 0.374, 0.547, 0.65, 75., 7.003, 329., 
  30.722, "", "", "", "", "", "", "", "", "", "", "", "", "", "", "", "", "", 
  "", "", "", "", "", 60.19, 1.0708982*^7, 137.176, 43.3, 19.027, 11.58, 
  32605.906, "", 227.485, 6.82, 30.5, 38.3, "", 6.63, 79.38, 0.9}, 
 {"CZE", "Europe", "Czechia", "2020-04-25", 7352., 79., 106.571, 218., 4., 
  5.286, 686.527, 7.377, 9.952, 20.357, 0.374, 0.494, 0.66, 71., 6.63, 314., 
  29.321, "", "", "", "", "", "", "", "", "", "", "", "", "", "", "", "", "", 
  "", "", "", "", "", 60.19, 1.0708982*^7, 137.176, 43.3, 19.027, 11.58, 
  32605.906, "", 227.485, 6.82, 30.5, 38.3, "", 6.63, 79.38, 0.9}, 
 {"CZE", "Europe", "Czechia", "2020-04-26", 7404., 52., 94., 220., 2., 4.857, 
  691.382, 4.856, 8.778, 20.544, 0.187, 0.454, 0.65, 72., 6.723, 309., 
  28.854, 118.166, 11.034, 477.671, 44.605, "", "", "", "", "", "", "", "", 
  "", "", "", "", "", "", "", "", "", "", 60.19, 1.0708982*^7, 137.176, 43.3, 
  19.027, 11.58, 32605.906, "", 227.485, 6.82, 30.5, 38.3, "", 6.63, 79.38, 
  0.9}, {"CZE", "Europe", "Czechia", "2020-04-27", 7445., 41., 77.857, 223., 
  3., 4.143, 695.211, 3.829, 7.27, 20.824, 0.28, 0.387, 0.64, 68., 6.35, 
  309., 28.854, "", "", "", "", "", "", "", "", "", "", "", "", "", "", "", 
  "", "", "", "", "", "", "", 57.41, 1.0708982*^7, 137.176, 43.3, 19.027, 
  11.58, 32605.906, "", 227.485, 6.82, 30.5, 38.3, "", 6.63, 79.38, 0.9}, 
 {"CZE", "Europe", "Czechia", "2020-04-28", 7504., 59., 67.286, 227., 4., 
  3.714, 700.72, 5.509, 6.283, 21.197, 0.374, 0.347, 0.65, 68., 6.35, 305., 
  28.481, "", "", "", "", "", "", "", "", "", "", "", "", "", "", "", "", "", 
  "", "", "", "", "", 57.41, 1.0708982*^7, 137.176, 43.3, 19.027, 11.58, 
  32605.906, "", 227.485, 6.82, 30.5, 38.3, "", 6.63, 79.38, 0.9}, 
 {"CZE", "Europe", "Czechia", "2020-04-29", 7579., 75., 63.857, 227., 0., 
  2.714, 707.724, 7.003, 5.963, 21.197, 0., 0.253, 0.66, 62., 5.79, 286., 
  26.707, "", "", "", "", "", "", "", "", "", "", "", "", "", "", "", "", "", 
  "", "", "", "", "", 57.41, 1.0708982*^7, 137.176, 43.3, 19.027, 11.58, 
  32605.906, "", 227.485, 6.82, 30.5, 38.3, "", 6.63, 79.38, 0.9}, 
 {"CZE", "Europe", "Czechia", "2020-04-30", 7682., 103., 70.714, 236., 9., 
  3.714, 717.342, 9.618, 6.603, 22.038, 0.84, 0.347, 0.67, 58., 5.416, 273., 
  25.493, "", "", "", "", "", "", "", "", "", "", "", "", "", "", "", "", "", 
  "", "", "", "", "", 57.41, 1.0708982*^7, 137.176, 43.3, 19.027, 11.58, 
  32605.906, "", 227.485, 6.82, 30.5, 38.3, "", 6.63, 79.38, 0.9}, 
 {"CZE", "Europe", "Czechia", "2020-05-01", 7737., 55., 66.286, 240., 4., 
  3.714, 722.478, 5.136, 6.19, 22.411, 0.374, 0.347, 0.66, 53., 4.949, 244., 
  22.785, "", "", "", "", "", "", "", "", "", "", "", "", "", "", "", "", "", 
  "", "", "", "", "", 57.41, 1.0708982*^7, 137.176, 43.3, 19.027, 11.58, 
  32605.906, "", 227.485, 6.82, 30.5, 38.3, "", 6.63, 79.38, 0.9}, 
 {"CZE", "Europe", "Czechia", "2020-05-02", 7755., 18., 57.571, 245., 5., 
  3.857, 724.158, 1.681, 5.376, 22.878, 0.467, 0.36, 0.66, 49., 4.576, 233., 
  21.757, "", "", "", "", "", "", "", "", "", "", "", "", "", "", "", "", "", 
  "", "", "", "", "", 57.41, 1.0708982*^7, 137.176, 43.3, 19.027, 11.58, 
  32605.906, "", 227.485, 6.82, 30.5, 38.3, "", 6.63, 79.38, 0.9}, 
 {"CZE", "Europe", "Czechia", "2020-05-03", 7781., 26., 53.857, 248., 3., 4., 
  726.586, 2.428, 5.029, 23.158, 0.28, 0.374, 0.69, 49., 4.576, 232., 21.664, 
  78.11, 7.294, 371.522, 34.693, "", "", "", "", "", "", "", "", "", "", "", 
  "", "", "", "", "", "", "", 57.41, 1.0708982*^7, 137.176, 43.3, 19.027, 
  11.58, 32605.906, "", 227.485, 6.82, 30.5, 38.3, "", 6.63, 79.38, 0.9}, 
 {"CZE", "Europe", "Czechia", "2020-05-04", 7819., 38., 53.429, 252., 4., 
  4.143, 730.135, 3.548, 4.989, 23.532, 0.374, 0.387, 0.72, 54., 5.042, 236., 
  22.038, "", "", "", "", "", "", "", "", "", "", "", "", "", "", "", "", "", 
  "", "", "", "", "", 57.41, 1.0708982*^7, 137.176, 43.3, 19.027, 11.58, 
  32605.906, "", 227.485, 6.82, 30.5, 38.3, "", 6.63, 79.38, 0.9}, 
 {"CZE", "Europe", "Czechia", "2020-05-05", 7896., 77., 56., 257., 5., 4.286, 
  737.325, 7.19, 5.229, 23.999, 0.467, 0.4, 0.77, 46., 4.295, 223., 20.824, 
  "", "", "", "", "", "", "", "", "", "", "", "", "", "", "", "", "", "", "", 
  "", "", "", 57.41, 1.0708982*^7, 137.176, 43.3, 19.027, 11.58, 32605.906, 
  "", 227.485, 6.82, 30.5, 38.3, "", 6.63, 79.38, 0.9}, 
 {"CZE", "Europe", "Czechia", "2020-05-06", 7974., 78., 56.429, 262., 5., 5., 
  744.609, 7.284, 5.269, 24.465, 0.467, 0.467, 0.78, 43., 4.015, 209., 
  19.516, "", "", "", "", "", "", "", "", "", "", "", "", "", "", "", "", "", 
  "", "", "", "", "", 57.41, 1.0708982*^7, 137.176, 43.3, 19.027, 11.58, 
  32605.906, "", 227.485, 6.82, 30.5, 38.3, "", 6.63, 79.38, 0.9}, 
 {"CZE", "Europe", "Czechia", "2020-05-07", 8031., 57., 49.857, 270., 8., 
  4.857, 749.931, 5.323, 4.656, 25.212, 0.747, 0.454, 0.76, 41., 3.829, 191., 
  17.835, "", "", "", "", "", "", "", "", "", "", "", "", "", "", "", "", "", 
  "", "", "", "", "", 57.41, 1.0708982*^7, 137.176, 43.3, 19.027, 11.58, 
  32605.906, "", 227.485, 6.82, 30.5, 38.3, "", 6.63, 79.38, 0.9}, 
 {"CZE", "Europe", "Czechia", "2020-05-08", 8077., 46., 48.571, 273., 3., 
  4.714, 754.227, 4.295, 4.536, 25.493, 0.28, 0.44, 0.76, 43., 4.015, 185., 
  17.275, "", "", "", "", "", "", "", "", "", "", "", "", "", "", "", "", "", 
  "", "", "", "", "", 57.41, 1.0708982*^7, 137.176, 43.3, 19.027, 11.58, 
  32605.906, "", 227.485, 6.82, 30.5, 38.3, "", 6.63, 79.38, 0.9}, 
 {"CZE", "Europe", "Czechia", "2020-05-09", 8095., 18., 48.571, 276., 3., 
  4.429, 755.908, 1.681, 4.536, 25.773, 0.28, 0.414, 0.77, 39., 3.642, 173., 
  16.155, "", "", "", "", "", "", "", "", "", "", "", "", "", "", "", "", "", 
  "", "", "", "", "", 57.41, 1.0708982*^7, 137.176, 43.3, 19.027, 11.58, 
  32605.906, "", 227.485, 6.82, 30.5, 38.3, "", 6.63, 79.38, 0.9}, 
 {"CZE", "Europe", "Czechia", "2020-05-10", 8123., 28., 48.857, 280., 4., 
  4.571, 758.522, 2.615, 4.562, 26.146, 0.374, 0.427, 0.81, 39., 3.642, 167., 
  15.594, 61.086, 5.704, 284.399, 26.557, "", "", "", "", "", "", "", "", "", 
  "", "", "", "", "", "", "", "", "", 57.41, 1.0708982*^7, 137.176, 43.3, 
  19.027, 11.58, 32605.906, "", 227.485, 6.82, 30.5, 38.3, "", 6.63, 79.38, 
  0.9}, {"CZE", "Europe", "Czechia", "2020-05-11", 8176., 53., 51., 282., 2., 
  4.286, 763.471, 4.949, 4.762, 26.333, 0.187, 0.4, 0.86, 42., 3.922, 167., 
  15.594, "", "", "", "", "", "", "", "", "", "", "", "", "", "", "", "", "", 
  "", "", "", "", "", 57.41, 1.0708982*^7, 137.176, 43.3, 19.027, 11.58, 
  32605.906, "", 227.485, 6.82, 30.5, 38.3, "", 6.63, 79.38, 0.9}, 
 {"CZE", "Europe", "Czechia", "2020-05-12", 8221., 45., 46.429, 283., 1., 
  3.714, 767.673, 4.202, 4.335, 26.426, 0.093, 0.347, 0.9, 40., 3.735, 157., 
  14.661, "", "", "", "", "", "", "", "", "", "", "", "", "", "", "", "", "", 
  "", "", "", "", "", 57.41, 1.0708982*^7, 137.176, 43.3, 19.027, 11.58, 
  32605.906, "", 227.485, 6.82, 30.5, 38.3, "", 6.63, 79.38, 0.9}, 
 {"CZE", "Europe", "Czechia", "2020-05-13", 8269., 48., 42.143, 290., 7., 4., 
  772.156, 4.482, 3.935, 27.08, 0.654, 0.374, 0.94, 38., 3.548, 146., 13.633, 
  "", "", "", "", "", "", "", "", "", "", "", "", "", "", "", "", "", "", "", 
  "", "", "", 57.41, 1.0708982*^7, 137.176, 43.3, 19.027, 11.58, 32605.906, 
  "", 227.485, 6.82, 30.5, 38.3, "", 6.63, 79.38, 0.9}, 
 {"CZE", "Europe", "Czechia", "2020-05-14", 8351., 82., 45.714, 293., 3., 
  3.286, 779.813, 7.657, 4.269, 27.36, 0.28, 0.307, 1., 34., 3.175, 128., 
  11.953, "", "", "", "", "", "", "", "", "", "", "", "", "", "", "", "", "", 
  "", "", "", "", "", 57.41, 1.0708982*^7, 137.176, 43.3, 19.027, 11.58, 
  32605.906, "", 227.485, 6.82, 30.5, 38.3, "", 6.63, 79.38, 0.9}, 
 {"CZE", "Europe", "Czechia", "2020-05-15", 8406., 55., 47., 295., 2., 3.143, 
  784.949, 5.136, 4.389, 27.547, 0.187, 0.293, 1.01, 34., 3.175, 118., 
  11.019, "", "", "", "", "", "", "", "", "", "", "", "", "", "", "", "", "", 
  "", "", "", "", "", 57.41, 1.0708982*^7, 137.176, 43.3, 19.027, 11.58, 
  32605.906, "", 227.485, 6.82, 30.5, 38.3, "", 6.63, 79.38, 0.9}, 
 {"CZE", "Europe", "Czechia", "2020-05-16", 8455., 49., 51.429, 296., 1., 
  2.857, 789.524, 4.576, 4.802, 27.64, 0.093, 0.267, 1.04, 33., 3.082, 112., 
  10.459, "", "", "", "", "", "", "", "", "", "", "", "", "", "", "", "", "", 
  "", "", "", "", "", 57.41, 1.0708982*^7, 137.176, 43.3, 19.027, 11.58, 
  32605.906, "", 227.485, 6.82, 30.5, 38.3, "", 6.63, 79.38, 0.9}, 
 {"CZE", "Europe", "Czechia", "2020-05-17", 8475., 20., 50.286, 298., 2., 
  2.571, 791.392, 1.868, 4.696, 27.827, 0.187, 0.24, 1.06, 34., 3.175, 110., 
  10.272, 47.066, 4.395, 194.273, 18.141, "", "", "", "", "", "", "", "", "", 
  "", "", "", "", "", "", "", "", "", 57.41, 1.0708982*^7, 137.176, 43.3, 
  19.027, 11.58, 32605.906, "", 227.485, 6.82, 30.5, 38.3, "", 6.63, 79.38, 
  0.9}, {"CZE", "Europe", "Czechia", "2020-05-18", 8586., 111., 58.571, 297., 
  -1., 2.143, 801.757, 10.365, 5.469, 27.734, -0.093, 0.2, 1.12, 32., 2.988, 
  115., 10.739, "", "", "", "", "", "", "", "", "", "", "", "", "", "", "", 
  "", "", "", "", "", "", "", 57.41, 1.0708982*^7, 137.176, 43.3, 19.027, 
  11.58, 32605.906, "", 227.485, 6.82, 30.5, 38.3, "", 6.63, 79.38, 0.9}, 
 {"CZE", "Europe", "Czechia", "2020-05-19", 8647., 61., 60.857, 302., 5., 
  2.714, 807.453, 5.696, 5.683, 28.201, 0.467, 0.253, 1.08, 31., 2.895, 109., 
  10.178, "", "", "", "", "", "", "", "", "", "", "", "", "", "", "", "", "", 
  "", "", "", "", "", 57.41, 1.0708982*^7, 137.176, 43.3, 19.027, 11.58, 
  32605.906, "", 227.485, 6.82, 30.5, 38.3, "", 6.63, 79.38, 0.9}, 
 {"CZE", "Europe", "Czechia", "2020-05-20", 8721., 74., 64.571, 304., 2., 2., 
  814.363, 6.91, 6.03, 28.387, 0.187, 0.187, 1.04, 31., 2.895, 101., 9.431, 
  "", "", "", "", "", "", "", "", "", "", "", "", "", "", "", "", "", "", "", 
  "", "", "", 57.41, 1.0708982*^7, 137.176, 43.3, 19.027, 11.58, 32605.906, 
  "", 227.485, 6.82, 30.5, 38.3, "", 6.63, 79.38, 0.9}, 
 {"CZE", "Europe", "Czechia", "2020-05-21", 8754., 33., 57.571, 306., 2., 
  1.857, 817.445, 3.082, 5.376, 28.574, 0.187, 0.173, 1., 29., 2.708, 101., 
  9.431, "", "", "", "", "", "", "", "", "", "", "", "", "", "", "", "", "", 
  "", "", "", "", "", 57.41, 1.0708982*^7, 137.176, 43.3, 19.027, 11.58, 
  32605.906, "", 227.485, 6.82, 30.5, 38.3, "", 6.63, 79.38, 0.9}, 
 {"CZE", "Europe", "Czechia", "2020-05-22", 8813., 59., 58.143, 312., 6., 
  2.429, 822.954, 5.509, 5.429, 29.134, 0.56, 0.227, 1.01, 24., 2.241, 98., 
  9.151, "", "", "", "", "", "", "", "", "", "", "", "", "", "", "", "", "", 
  "", "", "", "", "", 57.41, 1.0708982*^7, 137.176, 43.3, 19.027, 11.58, 
  32605.906, "", 227.485, 6.82, 30.5, 38.3, "", 6.63, 79.38, 0.9}, 
 {"CZE", "Europe", "Czechia", "2020-05-23", 8890., 77., 62.143, 314., 2., 
  2.571, 830.144, 7.19, 5.803, 29.321, 0.187, 0.24, 1.03, 22., 2.054, 93., 
  8.684, "", "", "", "", "", "", "", "", "", "", "", "", "", "", "", "", "", 
  "", "", "", "", "", 57.41, 1.0708982*^7, 137.176, 43.3, 19.027, 11.58, 
  32605.906, "", 227.485, 6.82, 30.5, 38.3, "", 6.63, 79.38, 0.9}, 
 {"CZE", "Europe", "Czechia", "2020-05-24", 8955., 65., 68.571, 315., 1., 
  2.429, 836.214, 6.07, 6.403, 29.415, 0.093, 0.227, 1.01, 21., 1.961, 94., 
  8.778, 32.045, 2.992, 146.205, 13.653, "", "", "", "", "", "", "", "", "", 
  "", "", "", "", "", "", "", "", "", 57.41, 1.0708982*^7, 137.176, 43.3, 
  19.027, 11.58, 32605.906, "", 227.485, 6.82, 30.5, 38.3, "", 6.63, 79.38, 
  0.9}, {"CZE", "Europe", "Czechia", "2020-05-25", 9002., 47., 59.429, 317., 
  2., 2.857, 840.603, 4.389, 5.549, 29.601, 0.187, 0.267, 0.95, 19., 1.774, 
  91., 8.498, "", "", "", "", "", "", "", "", "", "", "", "", "", "", "", "", 
  "", "", "", "", "", "", 45.37, 1.0708982*^7, 137.176, 43.3, 19.027, 11.58, 
  32605.906, "", 227.485, 6.82, 30.5, 38.3, "", 6.63, 79.38, 0.9}, 
 {"CZE", "Europe", "Czechia", "2020-05-26", 9050., 48., 57.571, 317., 0., 
  2.143, 845.085, 4.482, 5.376, 29.601, 0., 0.2, 0.91, 15., 1.401, 92., 
  8.591, "", "", "", "", "", "", "", "", "", "", "", "", "", "", "", "", "", 
  "", "", "", "", "", 45.37, 1.0708982*^7, 137.176, 43.3, 19.027, 11.58, 
  32605.906, "", 227.485, 6.82, 30.5, 38.3, "", 6.63, 79.38, 0.9}, 
 {"CZE", "Europe", "Czechia", "2020-05-27", 9086., 36., 52.143, 317., 0., 
  1.857, 848.447, 3.362, 4.869, 29.601, 0., 0.173, 0.88, 15., 1.401, 86., 
  8.031, "", "", "", "", "", "", "", "", "", "", "", "", "", "", "", "", "", 
  "", "", "", "", "", 45.37, 1.0708982*^7, 137.176, 43.3, 19.027, 11.58, 
  32605.906, "", 227.485, 6.82, 30.5, 38.3, "", 6.63, 79.38, 0.9}, 
 {"CZE", "Europe", "Czechia", "2020-05-28", 9140., 54., 55.143, 319., 2., 
  1.857, 853.489, 5.042, 5.149, 29.788, 0.187, 0.173, 0.89, 15., 1.401, 73., 
  6.817, "", "", "", "", "", "", "", "", "", "", "", "", "", "", "", "", "", 
  "", "", "", "", "", 45.37, 1.0708982*^7, 137.176, 43.3, 19.027, 11.58, 
  32605.906, "", 227.485, 6.82, 30.5, 38.3, "", 6.63, 79.38, 0.9}, 
 {"CZE", "Europe", "Czechia", "2020-05-29", 9196., 56., 54.714, 319., 0., 1., 
  858.718, 5.229, 5.109, 29.788, 0., 0.093, 0.9, 15., 1.401, 71., 6.63, "", 
  "", "", "", "", "", "", "", "", "", "", "", "", "", "", "", "", "", "", "", 
  "", "", 45.37, 1.0708982*^7, 137.176, 43.3, 19.027, 11.58, 32605.906, "", 
  227.485, 6.82, 30.5, 38.3, "", 6.63, 79.38, 0.9}, 
 {"CZE", "Europe", "Czechia", "2020-05-30", 9230., 34., 48.571, 319., 0., 
  0.714, 861.893, 3.175, 4.536, 29.788, 0., 0.067, 0.91, 12., 1.121, 72., 
  6.723, "", "", "", "", "", "", "", "", "", "", "", "", "", "", "", "", "", 
  "", "", "", "", "", 45.37, 1.0708982*^7, 137.176, 43.3, 19.027, 11.58, 
  32605.906, "", 227.485, 6.82, 30.5, 38.3, "", 6.63, 79.38, 0.9}, 
 {"CZE", "Europe", "Czechia", "2020-05-31", 9268., 38., 44.714, 320., 1., 
  0.714, 865.442, 3.548, 4.175, 29.881, 0.093, 0.067, 0.93, 12., 1.121, 70., 
  6.537, 21.03, 1.964, 120.169, 11.221, "", "", "", "", "", "", "", "", "", 
  "", "", "", "", "", "", "", "", "", 45.37, 1.0708982*^7, 137.176, 43.3, 
  19.027, 11.58, 32605.906, "", 227.485, 6.82, 30.5, 38.3, "", 6.63, 79.38, 
  0.9}, {"CZE", "Europe", "Czechia", "2020-06-01", 9302., 34., 42.857, 321., 
  1., 0.571, 868.617, 3.175, 4.002, 29.975, 0.093, 0.053, 0.96, 13., 1.214, 
  73., 6.817, "", "", "", "", "", "", "", "", "", "", "", "", "", "", "", "", 
  "", "", "", "", "", "", 41.67, 1.0708982*^7, 137.176, 43.3, 19.027, 11.58, 
  32605.906, "", 227.485, 6.82, 30.5, 38.3, "", 6.63, 79.38, 0.9}, 
 {"CZE", "Europe", "Czechia", "2020-06-02", 9364., 62., 44.857, 323., 2., 
  0.857, 874.406, 5.79, 4.189, 30.162, 0.187, 0.08, 1., 11., 1.027, 75., 
  7.003, "", "", "", "", "", "", "", "", "", "", "", "", "", "", "", "", "", 
  "", "", "", "", "", 47.22, 1.0708982*^7, 137.176, 43.3, 19.027, 11.58, 
  32605.906, "", 227.485, 6.82, 30.5, 38.3, "", 6.63, 79.38, 0.9}, 
 {"CZE", "Europe", "Czechia", "2020-06-03", 9438., 74., 50.286, 325., 2., 
  1.143, 881.316, 6.91, 4.696, 30.348, 0.187, 0.107, 1.02, 10., 0.934, 65., 
  6.07, "", "", "", "", "", "", "", "", "", "", "", "", "", "", "", "", "", 
  "", "", "", "", "", 47.22, 1.0708982*^7, 137.176, 43.3, 19.027, 11.58, 
  32605.906, "", 227.485, 6.82, 30.5, 38.3, "", 6.63, 79.38, 0.9}, 
 {"CZE", "Europe", "Czechia", "2020-06-04", 9494., 56., 50.571, 326., 1., 1., 
  886.546, 5.229, 4.722, 30.442, 0.093, 0.093, 1.01, 9., 0.84, 60., 5.603, 
  "", "", "", "", "", "", "", "", "", "", "", "", "", "", "", "", "", "", "", 
  "", "", "", 47.22, 1.0708982*^7, 137.176, 43.3, 19.027, 11.58, 32605.906, 
  "", 227.485, 6.82, 30.5, 38.3, "", 6.63, 79.38, 0.9}, 
 {"CZE", "Europe", "Czechia", "2020-06-05", 9529., 35., 47.571, 327., 1., 
  1.143, 889.814, 3.268, 4.442, 30.535, 0.093, 0.107, 0.99, 9., 0.84, 60., 
  5.603, "", "", "", "", "", "", "", "", "", "", "", "", "", "", "", "", "", 
  "", "", "", "", "", 47.22, 1.0708982*^7, 137.176, 43.3, 19.027, 11.58, 
  32605.906, "", 227.485, 6.82, 30.5, 38.3, "", 6.63, 79.38, 0.9}, 
 {"CZE", "Europe", "Czechia", "2020-06-06", 9567., 38., 48.143, 327., 0., 
  1.143, 893.362, 3.548, 4.496, 30.535, 0., 0.107, 1.03, 8., 0.747, 59., 
  5.509, "", "", "", "", "", "", "", "", "", "", "", "", "", "", "", "", "", 
  "", "", "", "", "", 47.22, 1.0708982*^7, 137.176, 43.3, 19.027, 11.58, 
  32605.906, "", 227.485, 6.82, 30.5, 38.3, "", 6.63, 79.38, 0.9}, 
 {"CZE", "Europe", "Czechia", "2020-06-07", 9628., 61., 51.429, 327., 0., 1., 
  899.058, 5.696, 4.802, 30.535, 0., 0.093, 1.08, 10., 0.934, 61., 5.696, 
  17.024, 1.59, 100.141, 9.351, "", "", "", "", "", "", "", "", "", "", "", 
  "", "", "", "", "", "", "", 47.22, 1.0708982*^7, 137.176, 43.3, 19.027, 
  11.58, 32605.906, "", 227.485, 6.82, 30.5, 38.3, "", 6.63, 79.38, 0.9}, 
 {"CZE", "Europe", "Czechia", "2020-06-08", 9697., 69., 56.429, 328., 1., 1., 
  905.502, 6.443, 5.269, 30.628, 0.093, 0.093, 1.1, 9., 0.84, 60., 5.603, "", 
  "", "", "", "", "", "", "", "", "", "", "", "", "", "", "", "", "", "", "", 
  "", "", 47.22, 1.0708982*^7, 137.176, 43.3, 19.027, 11.58, 32605.906, "", 
  227.485, 6.82, 30.5, 38.3, "", 6.63, 79.38, 0.9}, 
 {"CZE", "Europe", "Czechia", "2020-06-09", 9751., 54., 55.286, 328., 0., 
  0.714, 910.544, 5.042, 5.163, 30.628, 0., 0.067, 1.08, 9., 0.84, 63., 
  5.883, "", "", "", "", "", "", "", "", "", "", "", "", "", "", "", "", "", 
  "", "", "", "", "", 41.67, 1.0708982*^7, 137.176, 43.3, 19.027, 11.58, 
  32605.906, "", 227.485, 6.82, 30.5, 38.3, "", 6.63, 79.38, 0.9}, 
 {"CZE", "Europe", "Czechia", "2020-06-10", 9824., 73., 55.143, 330., 2., 
  0.714, 917.361, 6.817, 5.149, 30.815, 0.187, 0.067, 1.06, 11., 1.027, 66., 
  6.163, "", "", "", "", "", "", "", "", "", "", "", "", "", "", "", "", "", 
  "", "", "", "", "", 41.67, 1.0708982*^7, 137.176, 43.3, 19.027, 11.58, 
  32605.906, "", 227.485, 6.82, 30.5, 38.3, "", 6.63, 79.38, 0.9}, 
 {"CZE", "Europe", "Czechia", "2020-06-11", 9855., 31., 51.571, 328., -2., 
  0.286, 920.256, 2.895, 4.816, 30.628, -0.187, 0.027, 1.04, 12., 1.121, 65., 
  6.07, "", "", "", "", "", "", "", "", "", "", "", "", "", "", "", "", "", 
  "", "", "", "", "", 41.67, 1.0708982*^7, 137.176, 43.3, 19.027, 11.58, 
  32605.906, "", 227.485, 6.82, 30.5, 38.3, "", 6.63, 79.38, 0.9}, 
 {"CZE", "Europe", "Czechia", "2020-06-12", 9938., 83., 58.429, 329., 1., 
  0.286, 928.006, 7.751, 5.456, 30.722, 0.093, 0.027, 1.07, 11., 1.027, 69., 
  6.443, "", "", "", "", "", "", "", "", "", "", "", "", "", "", "", "", "", 
  "", "", "", "", "", 41.67, 1.0708982*^7, 137.176, 43.3, 19.027, 11.58, 
  32605.906, "", 227.485, 6.82, 30.5, 38.3, "", 6.63, 79.38, 0.9}, 
 {"CZE", "Europe", "Czechia", "2020-06-13", 9991., 53., 60.571, 328., -1., 
  0.143, 932.955, 4.949, 5.656, 30.628, -0.093, 0.013, 1.07, 12., 1.121, 67., 
  6.256, "", "", "", "", "", "", "", "", "", "", "", "", "", "", "", "", "", 
  "", "", "", "", "", 41.67, 1.0708982*^7, 137.176, 43.3, 19.027, 11.58, 
  32605.906, "", 227.485, 6.82, 30.5, 38.3, "", 6.63, 79.38, 0.9}, 
 {"CZE", "Europe", "Czechia", "2020-06-14", 10024., 33., 56.571, 329., 1., 
  0.286, 936.037, 3.082, 5.283, 30.722, 0.093, 0.027, 1.06, 10., 0.934, 68., 
  6.35, 16.023, 1.496, 91.128, 8.509, "", "", "", "", "", "", "", "", "", "", 
  "", "", "", "", "", "", "", "", 41.67, 1.0708982*^7, 137.176, 43.3, 19.027, 
  11.58, 32605.906, "", 227.485, 6.82, 30.5, 38.3, "", 6.63, 79.38, 0.9}, 
 {"CZE", "Europe", "Czechia", "2020-06-15", 10064., 40., 52.429, 330., 1., 
  0.286, 939.772, 3.735, 4.896, 30.815, 0.093, 0.027, 1.09, 9., 0.84, 77., 
  7.19, "", "", "", "", "", "", "", "", "", "", "", "", "", "", "", "", "", 
  "", "", "", "", "", 41.67, 1.0708982*^7, 137.176, 43.3, 19.027, 11.58, 
  32605.906, "", 227.485, 6.82, 30.5, 38.3, "", 6.63, 79.38, 0.9}, 
 {"CZE", "Europe", "Czechia", "2020-06-16", 10111., 47., 51.429, 331., 1., 
  0.429, 944.161, 4.389, 4.802, 30.909, 0.093, 0.04, 1.13, 8., 0.747, 78., 
  7.284, "", "", "", "", "", "", "", "", "", "", "", "", "", "", "", "", "", 
  "", "", "", "", "", 41.67, 1.0708982*^7, 137.176, 43.3, 19.027, 11.58, 
  32605.906, "", 227.485, 6.82, 30.5, 38.3, "", 6.63, 79.38, 0.9}, 
 {"CZE", "Europe", "Czechia", "2020-06-17", 10162., 51., 48.286, 333., 2., 
  0.429, 948.923, 4.762, 4.509, 31.095, 0.187, 0.04, 1.21, 7., 0.654, 84., 
  7.844, "", "", "", "", "", "", "", "", "", "", "", "", "", "", "", "", "", 
  "", "", "", "", "", 41.67, 1.0708982*^7, 137.176, 43.3, 19.027, 11.58, 
  32605.906, "", 227.485, 6.82, 30.5, 38.3, "", 6.63, 79.38, 0.9}, 
 {"CZE", "Europe", "Czechia", "2020-06-18", 10280., 118., 60.714, 334., 1., 
  0.857, 959.942, 11.019, 5.669, 31.189, 0.093, 0.08, 1.32, 10., 0.934, 83., 
  7.751, "", "", "", "", "", "", "", "", "", "", "", "", "", "", "", "", "", 
  "", "", "", "", "", 41.67, 1.0708982*^7, 137.176, 43.3, 19.027, 11.58, 
  32605.906, "", 227.485, 6.82, 30.5, 38.3, "", 6.63, 79.38, 0.9}, 
 {"CZE", "Europe", "Czechia", "2020-06-19", 10406., 126., 66.857, 335., 1., 
  0.857, 971.708, 11.766, 6.243, 31.282, 0.093, 0.08, 1.33, 8., 0.747, 82., 
  7.657, "", "", "", "", "", "", "", "", "", "", "", "", "", "", "", "", "", 
  "", "", "", "", "", 41.67, 1.0708982*^7, 137.176, 43.3, 19.027, 11.58, 
  32605.906, "", 227.485, 6.82, 30.5, 38.3, "", 6.63, 79.38, 0.9}, 
 {"CZE", "Europe", "Czechia", "2020-06-20", 10448., 42., 65.286, 336., 1., 
  1.143, 975.63, 3.922, 6.096, 31.376, 0.093, 0.107, 1.29, 9., 0.84, 80., 
  7.47, "", "", "", "", "", "", "", "", "", "", "", "", "", "", "", "", "", 
  "", "", "", "", "", 41.67, 1.0708982*^7, 137.176, 43.3, 19.027, 11.58, 
  32605.906, "", 227.485, 6.82, 30.5, 38.3, "", 6.63, 79.38, 0.9}, 
 {"CZE", "Europe", "Czechia", "2020-06-21", 10498., 50., 67.714, 336., 0., 
  1., 980.299, 4.669, 6.323, 31.376, 0., 0.093, 1.3, 9., 0.84, 74., 6.91, 
  14.02, 1.309, 114.16, 10.66, "", "", "", "", "", "", "", "", "", "", "", 
  "", "", "", "", "", "", "", 35.19, 1.0708982*^7, 137.176, 43.3, 19.027, 
  11.58, 32605.906, "", 227.485, 6.82, 30.5, 38.3, "", 6.63, 79.38, 0.9}, 
 {"CZE", "Europe", "Czechia", "2020-06-22", 10523., 25., 65.571, 336., 0., 
  0.857, 982.633, 2.334, 6.123, 31.376, 0., 0.08, 1.35, 9., 0.84, 75., 7.003, 
  "", "", "", "", "", "", "", "", "", "", "", "", "", "", "", "", "", "", "", 
  "", "", "", 35.19, 1.0708982*^7, 137.176, 43.3, 19.027, 11.58, 32605.906, 
  "", 227.485, 6.82, 30.5, 38.3, "", 6.63, 79.38, 0.9}, 
 {"CZE", "Europe", "Czechia", "2020-06-23", 10650., 127., 77., 339., 3., 
  1.143, 994.492, 11.859, 7.19, 31.656, 0.28, 0.107, 1.48, 9., 0.84, 76., 
  7.097, "", "", "", "", "", "", "", "", "", "", "", "", "", "", "", "", "", 
  "", "", "", "", "", 35.19, 1.0708982*^7, 137.176, 43.3, 19.027, 11.58, 
  32605.906, "", 227.485, 6.82, 30.5, 38.3, "", 6.63, 79.38, 0.9}, 
 {"CZE", "Europe", "Czechia", "2020-06-24", 10777., 127., 87.857, 343., 4., 
  1.429, 1006.351, 11.859, 8.204, 32.029, 0.374, 0.133, 1.54, 13., 1.214, 
  78., 7.284, "", "", "", "", "", "", "", "", "", "", "", "", "", "", "", "", 
  "", "", "", "", "", "", 35.19, 1.0708982*^7, 137.176, 43.3, 19.027, 11.58, 
  32605.906, "", 227.485, 6.82, 30.5, 38.3, "", 6.63, 79.38, 0.9}, 
 {"CZE", "Europe", "Czechia", "2020-06-25", 10870., 93., 84.286, 345., 2., 
  1.571, 1015.036, 8.684, 7.871, 32.216, 0.187, 0.147, 1.59, 12., 1.121, 67., 
  6.256, "", "", "", "", "", "", "", "", "", "", "", "", "", "", "", "", "", 
  "", "", "", "", "", 35.19, 1.0708982*^7, 137.176, 43.3, 19.027, 11.58, 
  32605.906, "", 227.485, 6.82, 30.5, 38.3, "", 6.63, 79.38, 0.9}, 
 {"CZE", "Europe", "Czechia", "2020-06-26", 11038., 168., 90.286, 349., 4., 
  2., 1030.724, 15.688, 8.431, 32.589, 0.374, 0.187, 1.68, 11., 1.027, 64., 
  5.976, "", "", "", "", "", "", "", "", "", "", "", "", "", "", "", "", "", 
  "", "", "", "", "", 35.19, 1.0708982*^7, 137.176, 43.3, 19.027, 11.58, 
  32605.906, "", 227.485, 6.82, 30.5, 38.3, "", 6.63, 79.38, 0.9}, 
 {"CZE", "Europe", "Czechia", "2020-06-27", 11298., 260., 121.429, 349., 0., 
  1.857, 1055.002, 24.279, 11.339, 32.589, 0., 0.173, 1.74, 11., 1.027, 61., 
  5.696, "", "", "", "", "", "", "", "", "", "", "", "", "", "", "", "", "", 
  "", "", "", "", "", 35.19, 1.0708982*^7, 137.176, 43.3, 19.027, 11.58, 
  32605.906, "", 227.485, 6.82, 30.5, 38.3, "", 6.63, 79.38, 0.9}, 
 {"CZE", "Europe", "Czechia", "2020-06-28", 11603., 305., 157.857, 348., -1., 
  1.714, 1083.483, 28.481, 14.741, 32.496, -0.093, 0.16, 1.68, 13., 1.214, 
  66., 6.163, 16.023, 1.496, 107.151, 10.006, "", "", "", "", "", "", "", "", 
  "", "", "", "", "", "", "", "", "", "", 35.19, 1.0708982*^7, 137.176, 43.3, 
  19.027, 11.58, 32605.906, "", 227.485, 6.82, 30.5, 38.3, "", 6.63, 79.38, 
  0.9}, {"CZE", "Europe", "Czechia", "2020-06-29", 11805., 202., 183.143, 
  348., 0., 1.714, 1102.346, 18.863, 17.102, 32.496, 0., 0.16, 1.5, 11., 
  1.027, 69., 6.443, "", "", "", "", "", "", "", "", "", "", "", "", "", "", 
  "", "", "", "", "", "", "", "", 35.19, 1.0708982*^7, 137.176, 43.3, 19.027, 
  11.58, 32605.906, "", 227.485, 6.82, 30.5, 38.3, "", 6.63, 79.38, 0.9}, 
 {"CZE", "Europe", "Czechia", "2020-06-30", 11954., 149., 186.286, 349., 1., 
  1.429, 1116.259, 13.914, 17.395, 32.589, 0.093, 0.133, 1.29, 11., 1.027, 
  71., 6.63, "", "", "", "", "", "", "", "", "", "", "", "", "", "", "", "", 
  "", "", "", "", "", "", 37.5, 1.0708982*^7, 137.176, 43.3, 19.027, 11.58, 
  32605.906, "", 227.485, 6.82, 30.5, 38.3, "", 6.63, 79.38, 0.9}, 
 {"CZE", "Europe", "Czechia", "2020-07-01", 12046., 92., 181.286, 349., 0., 
  0.857, 1124.85, 8.591, 16.928, 32.589, 0., 0.08, 1.14, 10., 0.934, 75., 
  7.003, "", "", "", "", "", "", "", "", "", "", "", "", "", "", "", "", "", 
  "", "", "", "", "", 37.5, 1.0708982*^7, 137.176, 43.3, 19.027, 11.58, 
  32605.906, "", 227.485, 6.82, 30.5, 38.3, "", 6.63, 79.38, 0.9}, 
 {"CZE", "Europe", "Czechia", "2020-07-02", 12178., 132., 186.857, 353., 4., 
  1.143, 1137.176, 12.326, 17.449, 32.963, 0.374, 0.107, 1.05, 11., 1.027, 
  72., 6.723, "", "", "", "", "", "", "", "", "", "", "", "", "", "", "", "", 
  "", "", "", "", "", "", 37.5, 1.0708982*^7, 137.176, 43.3, 19.027, 11.58, 
  32605.906, "", 227.485, 6.82, 30.5, 38.3, "", 6.63, 79.38, 0.9}, 
 {"CZE", "Europe", "Czechia", "2020-07-03", 12319., 141., 183., 353., 0., 
  0.571, 1150.343, 13.167, 17.088, 32.963, 0., 0.053, 0.99, 11., 1.027, 71., 
  6.63, "", "", "", "", "", "", "", "", "", "", "", "", "", "", "", "", "", 
  "", "", "", "", "", 37.5, 1.0708982*^7, 137.176, 43.3, 19.027, 11.58, 
  32605.906, "", 227.485, 6.82, 30.5, 38.3, "", 6.63, 79.38, 0.9}, 
 {"CZE", "Europe", "Czechia", "2020-07-04", 12440., 121., 163.143, 351., -2., 
  0.286, 1161.642, 11.299, 15.234, 32.776, -0.187, 0.027, 0.95, 13., 1.214, 
  70., 6.537, "", "", "", "", "", "", "", "", "", "", "", "", "", "", "", "", 
  "", "", "", "", "", "", 34.72, 1.0708982*^7, 137.176, 43.3, 19.027, 11.58, 
  32605.906, "", 227.485, 6.82, 30.5, 38.3, "", 6.63, 79.38, 0.9}, 
 {"CZE", "Europe", "Czechia", "2020-07-05", 12515., 75., 130.286, 348., -3., 
  0., 1168.645, 7.003, 12.166, 32.496, -0.28, 0., 0.91, 13., 1.214, 73., 
  6.817, 18.025, 1.683, 106.149, 9.912, "", "", "", "", "", "", "", "", "", 
  "", "", "", "", "", "", "", "", "", 34.72, 1.0708982*^7, 137.176, 43.3, 
  19.027, 11.58, 32605.906, "", 227.485, 6.82, 30.5, 38.3, "", 6.63, 79.38, 
  0.9}, {"CZE", "Europe", "Czechia", "2020-07-06", 12566., 51., 108.714, 
  350., 2., 0.286, 1173.408, 4.762, 10.152, 32.683, 0.187, 0.027, 0.88, 10., 
  0.934, 69., 6.443, "", "", "", "", "", "", "", "", "", "", "", "", "", "", 
  "", "", "", "", "", "", "", "", 34.72, 1.0708982*^7, 137.176, 43.3, 19.027, 
  11.58, 32605.906, "", 227.485, 6.82, 30.5, 38.3, "", 6.63, 79.38, 0.9}, 
 {"CZE", "Europe", "Czechia", "2020-07-07", 12685., 119., 104.429, 351., 1., 
  0.286, 1184.52, 11.112, 9.751, 32.776, 0.093, 0.027, 0.88, 11., 1.027, 77., 
  7.19, "", "", "", "", "", "", "", "", "", "", "", "", "", "", "", "", "", 
  "", "", "", "", "", 34.72, 1.0708982*^7, 137.176, 43.3, 19.027, 11.58, 
  32605.906, "", 227.485, 6.82, 30.5, 38.3, "", 6.63, 79.38, 0.9}, 
 {"CZE", "Europe", "Czechia", "2020-07-08", 12814., 129., 109.714, 351., 0., 
  0.286, 1196.566, 12.046, 10.245, 32.776, 0., 0.027, 0.88, 10., 0.934, 85., 
  7.937, "", "", "", "", "", "", "", "", "", "", "", "", "", "", "", "", "", 
  "", "", "", "", "", 34.72, 1.0708982*^7, 137.176, 43.3, 19.027, 11.58, 
  32605.906, "", 227.485, 6.82, 30.5, 38.3, "", 6.63, 79.38, 0.9}, 
 {"CZE", "Europe", "Czechia", "2020-07-09", 12919., 105., 105.857, 352., 1., 
  -0.143, 1206.371, 9.805, 9.885, 32.87, 0.093, -0.013, 0.87, 15., 1.401, 
  73., 6.817, "", "", "", "", "", "", "", "", "", "", "", "", "", "", "", "", 
  "", "", "", "", "", "", 34.72, 1.0708982*^7, 137.176, 43.3, 19.027, 11.58, 
  32605.906, "", 227.485, 6.82, 30.5, 38.3, "", 6.63, 79.38, 0.9}, 
 {"CZE", "Europe", "Czechia", "2020-07-10", 13001., 82., 97.429, 352., 0., 
  -0.143, 1214.028, 7.657, 9.098, 32.87, 0., -0.013, 0.88, 15., 1.401, 69., 
  6.443, "", "", "", "", "", "", "", "", "", "", "", "", "", "", "", "", "", 
  "", "", "", "", "", 34.72, 1.0708982*^7, 137.176, 43.3, 19.027, 11.58, 
  32605.906, "", 227.485, 6.82, 30.5, 38.3, "", 6.63, 79.38, 0.9}, 
 {"CZE", "Europe", "Czechia", "2020-07-11", 13115., 114., 96.429, 352., 0., 
  0.143, 1224.673, 10.645, 9.004, 32.87, 0., 0.013, 0.91, 14., 1.307, 64., 
  5.976, "", "", "", "", "", "", "", "", "", "", "", "", "", "", "", "", "", 
  "", "", "", "", "", 34.72, 1.0708982*^7, 137.176, 43.3, 19.027, 11.58, 
  32605.906, "", 227.485, 6.82, 30.5, 38.3, "", 6.63, 79.38, 0.9}, 
 {"CZE", "Europe", "Czechia", "2020-07-12", 13174., 59., 94.143, 352., 0., 
  0.571, 1230.182, 5.509, 8.791, 32.87, 0., 0.053, 0.93, 15., 1.401, 65., 
  6.07, 23.032, 2.151, 107.151, 10.006, "", "", "", "", "", "", "", "", "", 
  "", "", "", "", "", "", "", "", "", 34.72, 1.0708982*^7, 137.176, 43.3, 
  19.027, 11.58, 32605.906, "", 227.485, 6.82, 30.5, 38.3, "", 6.63, 79.38, 
  0.9}, {"CZE", "Europe", "Czechia", "2020-07-13", 13238., 64., 96., 353., 
  1., 0.429, 1236.159, 5.976, 8.964, 32.963, 0.093, 0.04, 0.96, 19., 1.774, 
  71., 6.63, "", "", "", "", "", "", "", "", "", "", "", "", "", "", "", "", 
  "", "", "", "", "", "", 34.72, 1.0708982*^7, 137.176, 43.3, 19.027, 11.58, 
  32605.906, "", 227.485, 6.82, 30.5, 38.3, "", 6.63, 79.38, 0.9}, 
 {"CZE", "Europe", "Czechia", "2020-07-14", 13341., 103., 93.714, 355., 2., 
  0.571, 1245.777, 9.618, 8.751, 33.15, 0.187, 0.053, 1., 17., 1.587, 71., 
  6.63, "", "", "", "", "", "", "", "", "", "", "", "", "", "", "", "", "", 
  "", "", "", "", "", 34.72, 1.0708982*^7, 137.176, 43.3, 19.027, 11.58, 
  32605.906, "", 227.485, 6.82, 30.5, 38.3, "", 6.63, 79.38, 0.9}, 
 {"CZE", "Europe", "Czechia", "2020-07-15", 13475., 134., 94.429, 355., 0., 
  0.571, 1258.29, 12.513, 8.818, 33.15, 0., 0.053, 1.06, 17., 1.587, 80., 
  7.47, "", "", "", "", "", "", "", "", "", "", "", "", "", "", "", "", "", 
  "", "", "", "", "", 34.72, 1.0708982*^7, 137.176, 43.3, 19.027, 11.58, 
  32605.906, "", 227.485, 6.82, 30.5, 38.3, "", 6.63, 79.38, 0.9}, 
 {"CZE", "Europe", "Czechia", "2020-07-16", 13612., 137., 99., 355., 0., 
  0.429, 1271.083, 12.793, 9.245, 33.15, 0., 0.04, 1.11, 21., 1.961, 76., 
  7.097, "", "", "", "", "", "", "", "", "", "", "", "", "", "", "", "", "", 
  "", "", "", "", "", 34.72, 1.0708982*^7, 137.176, 43.3, 19.027, 11.58, 
  32605.906, "", 227.485, 6.82, 30.5, 38.3, "", 6.63, 79.38, 0.9}, 
 {"CZE", "Europe", "Czechia", "2020-07-17", 13742., 130., 105.857, 358., 3., 
  0.857, 1283.222, 12.139, 9.885, 33.43, 0.28, 0.08, 1.15, 20., 1.868, 74., 
  6.91, "", "", "", "", "", "", "", "", "", "", "", "", "", "", "", "", "", 
  "", "", "", "", "", 34.72, 1.0708982*^7, 137.176, 43.3, 19.027, 11.58, 
  32605.906, "", 227.485, 6.82, 30.5, 38.3, "", 6.63, 79.38, 0.9}, 
 {"CZE", "Europe", "Czechia", "2020-07-18", 13855., 113., 105.714, 358., 0., 
  0.857, 1293.774, 10.552, 9.872, 33.43, 0., 0.08, 1.21, 19., 1.774, 74., 
  6.91, "", "", "", "", "", "", "", "", "", "", "", "", "", "", "", "", "", 
  "", "", "", "", "", 37.5, 1.0708982*^7, 137.176, 43.3, 19.027, 11.58, 
  32605.906, "", 227.485, 6.82, 30.5, 38.3, "", 6.63, 79.38, 0.9}, 
 {"CZE", "Europe", "Czechia", "2020-07-19", 13945., 90., 110.143, 359., 1., 
  1., 1302.178, 8.404, 10.285, 33.523, 0.093, 0.093, 1.27, 19., 1.774, 74., 
  6.91, 18.025, 1.683, 109.153, 10.193, "", "", "", "", "", "", "", "", "", 
  "", "", "", "", "", "", "", "", "", 37.5, 1.0708982*^7, 137.176, 43.3, 
  19.027, 11.58, 32605.906, "", 227.485, 6.82, 30.5, 38.3, "", 6.63, 79.38, 
  0.9}, {"CZE", "Europe", "Czechia", "2020-07-20", 14098., 153., 122.857, 
  359., 0., 0.857, 1316.465, 14.287, 11.472, 33.523, 0., 0.08, 1.34, 18., 
  1.681, 71., 6.63, "", "", "", "", "", "", "", "", "", "", "", "", "", "", 
  "", "", "", "", "", "", "", "", 37.5, 1.0708982*^7, 137.176, 43.3, 19.027, 
  11.58, 32605.906, "", 227.485, 6.82, 30.5, 38.3, "", 6.63, 79.38, 0.9}, 
 {"CZE", "Europe", "Czechia", "2020-07-21", 14324., 226., 140.429, 360., 1., 
  0.714, 1337.569, 21.104, 13.113, 33.617, 0.093, 0.067, 1.38, 22., 2.054, 
  78., 7.284, "", "", "", "", "", "", "", "", "", "", "", "", "", "", "", "", 
  "", "", "", "", "", "", 37.5, 1.0708982*^7, 137.176, 43.3, 19.027, 11.58, 
  32605.906, "", 227.485, 6.82, 30.5, 38.3, "", 6.63, 79.38, 0.9}, 
 {"CZE", "Europe", "Czechia", "2020-07-22", 14570., 246., 156.429, 364., 4., 
  1.286, 1360.54, 22.971, 14.607, 33.99, 0.374, 0.12, 1.38, 21., 1.961, 92., 
  8.591, "", "", "", "", "", "", "", "", "", "", "", "", "", "", "", "", "", 
  "", "", "", "", "", 37.5, 1.0708982*^7, 137.176, 43.3, 19.027, 11.58, 
  32605.906, "", 227.485, 6.82, 30.5, 38.3, "", 6.63, 79.38, 0.9}, 
 {"CZE", "Europe", "Czechia", "2020-07-23", 14800., 230., 169.714, 365., 1., 
  1.429, 1382.017, 21.477, 15.848, 34.084, 0.093, 0.133, 1.36, 20., 1.868, 
  91., 8.498, "", "", "", "", "", "", "", "", "", "", "", "", "", "", "", "", 
  "", "", "", "", "", "", 37.5, 1.0708982*^7, 137.176, 43.3, 19.027, 11.58, 
  32605.906, "", 227.485, 6.82, 30.5, 38.3, "", 6.63, 79.38, 0.9}, 
 {"CZE", "Europe", "Czechia", "2020-07-24", 15081., 281., 191.286, 369., 4., 
  1.571, 1408.257, 26.24, 17.862, 34.457, 0.374, 0.147, 1.33, 16., 1.494, 
  94., 8.778, "", "", "", "", "", "", "", "", "", "", "", "", "", "", "", "", 
  "", "", "", "", "", "", 37.5, 1.0708982*^7, 137.176, 43.3, 19.027, 11.58, 
  32605.906, "", 227.485, 6.82, 30.5, 38.3, "", 6.63, 79.38, 0.9}, 
 {"CZE", "Europe", "Czechia", "2020-07-25", 15212., 131., 193.857, 369., 0., 
  1.571, 1420.49, 12.233, 18.102, 34.457, 0., 0.147, 1.28, 15., 1.401, 92., 
  8.591, "", "", "", "", "", "", "", "", "", "", "", "", "", "", "", "", "", 
  "", "", "", "", "", 37.5, 1.0708982*^7, 137.176, 43.3, 19.027, 11.58, 
  32605.906, "", 227.485, 6.82, 30.5, 38.3, "", 6.63, 79.38, 0.9}, 
 {"CZE", "Europe", "Czechia", "2020-07-26", 15324., 112., 197., 371., 2., 
  1.714, 1430.948, 10.459, 18.396, 34.644, 0.187, 0.16, 1.26, 14., 1.307, 
  91., 8.498, 18.025, 1.683, 131.184, 12.25, "", "", "", "", "", "", "", "", 
  "", "", "", "", "", "", "", "", "", "", 37.5, 1.0708982*^7, 137.176, 43.3, 
  19.027, 11.58, 32605.906, "", 227.485, 6.82, 30.5, 38.3, "", 6.63, 79.38, 
  0.9}, {"CZE", "Europe", "Czechia", "2020-07-27", 15516., 192., 202.571, 
  373., 2., 2., 1448.877, 17.929, 18.916, 34.831, 0.187, 0.187, 1.26, 17., 
  1.587, 109., 10.178, "", "", "", "", "", "", "", "", "", "", "", "", "", 
  "", "", "", "", "", "", "", "", "", 36.11, 1.0708982*^7, 137.176, 43.3, 
  19.027, 11.58, 32605.906, "", 227.485, 6.82, 30.5, 38.3, "", 6.63, 79.38, 
  0.9}, {"CZE", "Europe", "Czechia", "2020-07-28", 15799., 283., 210.714, 
  374., 1., 2., 1475.304, 26.426, 19.676, 34.924, 0.093, 0.187, 1.25, 17., 
  1.587, 114., 10.645, "", "", "", "", "", "", "", "", "", "", "", "", "", 
  "", "", "", "", "", "", "", "", "", 36.11, 1.0708982*^7, 137.176, 43.3, 
  19.027, 11.58, 32605.906, "", 227.485, 6.82, 30.5, 38.3, "", 6.63, 79.38, 
  0.9}, {"CZE", "Europe", "Czechia", "2020-07-29", 16093., 294., 217.571, 
  374., 0., 1.429, 1502.757, 27.454, 20.317, 34.924, 0., 0.133, 1.21, 18., 
  1.681, 116., 10.832, "", "", "", "", "", "", "", "", "", "", "", "", "", 
  "", "", "", "", "", "", "", "", "", 36.11, 1.0708982*^7, 137.176, 43.3, 
  19.027, 11.58, 32605.906, "", 227.485, 6.82, 30.5, 38.3, "", 6.63, 79.38, 
  0.9}, {"CZE", "Europe", "Czechia", "2020-07-30", 16371., 278., 224.429, 
  379., 5., 2., 1528.717, 25.96, 20.957, 35.391, 0.467, 0.187, 1.16, 20., 
  1.868, 117., 10.925, "", "", "", "", "", "", "", "", "", "", "", "", "", 
  "", "", "", "", "", "", "", "", "", 36.11, 1.0708982*^7, 137.176, 43.3, 
  19.027, 11.58, 32605.906, "", 227.485, 6.82, 30.5, 38.3, "", 6.63, 79.38, 
  0.9}, {"CZE", "Europe", "Czechia", "2020-07-31", 16574., 203., 213.286, 
  382., 3., 1.857, 1547.673, 18.956, 19.917, 35.671, 0.28, 0.173, 1.1, 19., 
  1.774, 114., 10.645, "", "", "", "", "", "", "", "", "", "", "", "", "", 
  "", "", "", "", "", "", "", "", "", 36.11, 1.0708982*^7, 137.176, 43.3, 
  19.027, 11.58, 32605.906, "", 227.485, 6.82, 30.5, 38.3, "", 6.63, 79.38, 
  0.9}, {"CZE", "Europe", "Czechia", "2020-08-01", 16699., 125., 212.429, 
  383., 1., 2., 1559.345, 11.672, 19.836, 35.764, 0.093, 0.187, 1.09, 19., 
  1.774, 116., 10.832, "", "", "", "", "", "", "", "", "", "", "", "", "", 
  "", "", "", "", "", "", "", "", "", 36.11, 1.0708982*^7, 137.176, 43.3, 
  19.027, 11.58, 32605.906, "", 227.485, 6.82, 30.5, 38.3, "", 6.63, 79.38, 
  0.9}, {"CZE", "Europe", "Czechia", "2020-08-02", 16800., 101., 210.857, 
  384., 1., 1.857, 1568.777, 9.431, 19.69, 35.858, 0.093, 0.173, 1.09, 18., 
  1.681, 109., 10.178, 22.031, 2.057, 170.239, 15.897, "", "", "", "", "", 
  "", "", "", "", "", "", "", "", "", "", "", "", "", 36.11, 1.0708982*^7, 
  137.176, 43.3, 19.027, 11.58, 32605.906, "", 227.485, 6.82, 30.5, 38.3, "", 
  6.63, 79.38, 0.9}, {"CZE", "Europe", "Czechia", "2020-08-03", 17008., 208., 
  213.143, 386., 2., 1.857, 1588.2, 19.423, 19.903, 36.045, 0.187, 0.173, 
  1.11, 16., 1.494, 113., 10.552, "", "", "", "", "", "", "", "", "", "", "", 
  "", "", "", "", "", "", "", "", "", "", "", 36.11, 1.0708982*^7, 137.176, 
  43.3, 19.027, 11.58, 32605.906, "", 227.485, 6.82, 30.5, 38.3, "", 6.63, 
  79.38, 0.9}, {"CZE", "Europe", "Czechia", "2020-08-04", 17286., 278., 
  212.429, 383., -3., 1.286, 1614.159, 25.96, 19.836, 35.764, -0.28, 0.12, 
  1.1, 13., 1.214, 115., 10.739, "", "", "", "", "", "", "", "", "", "", "", 
  "", "", "", "", "", "", "", "", "", "", "", 36.11, 1.0708982*^7, 137.176, 
  43.3, 19.027, 11.58, 32605.906, "", 227.485, 6.82, 30.5, 38.3, "", 6.63, 
  79.38, 0.9}, {"CZE", "Europe", "Czechia", "2020-08-05", 17529., 243., 
  205.143, 388., 5., 2., 1636.85, 22.691, 19.156, 36.231, 0.467, 0.187, 1.08, 
  15., 1.401, 110., 10.272, "", "", "", "", "", "", "", "", "", "", "", "", 
  "", "", "", "", "", "", "", "", "", "", 36.11, 1.0708982*^7, 137.176, 43.3, 
  19.027, 11.58, 32605.906, "", 227.485, 6.82, 30.5, 38.3, "", 6.63, 79.38, 
  0.9}, {"CZE", "Europe", "Czechia", "2020-08-06", 17731., 202., 194.286, 
  390., 2., 1.571, 1655.713, 18.863, 18.142, 36.418, 0.187, 0.147, 1.07, 14., 
  1.307, 105., 9.805, "", "", "", "", "", "", "", "", "", "", "", "", "", "", 
  "", "", "", "", "", "", "", "", 36.11, 1.0708982*^7, 137.176, 43.3, 19.027, 
  11.58, 32605.906, "", 227.485, 6.82, 30.5, 38.3, "", 6.63, 79.38, 0.9}, 
 {"CZE", "Europe", "Czechia", "2020-08-07", 18060., 329., 212.286, 389., -1., 
  1., 1686.435, 30.722, 19.823, 36.325, -0.093, 0.093, 1.09, 16., 1.494, 
  106., 9.898, "", "", "", "", "", "", "", "", "", "", "", "", "", "", "", 
  "", "", "", "", "", "", "", 36.11, 1.0708982*^7, 137.176, 43.3, 19.027, 
  11.58, 32605.906, "", 227.485, 6.82, 30.5, 38.3, "", 6.63, 79.38, 0.9}, 
 {"CZE", "Europe", "Czechia", "2020-08-08", 18235., 175., 219.429, 389., 0., 
  0.857, 1702.776, 16.341, 20.49, 36.325, 0., 0.08, 1.09, 16., 1.494, 104., 
  9.711, "", "", "", "", "", "", "", "", "", "", "", "", "", "", "", "", "", 
  "", "", "", "", "", 36.11, 1.0708982*^7, 137.176, 43.3, 19.027, 11.58, 
  32605.906, "", 227.485, 6.82, 30.5, 38.3, "", 6.63, 79.38, 0.9}, 
 {"CZE", "Europe", "Czechia", "2020-08-09", 18353., 118., 221.857, 390., 1., 
  0.857, 1713.795, 11.019, 20.717, 36.418, 0.093, 0.08, 1.09, 17., 1.587, 
  107., 9.992, 29.041, 2.712, 176.248, 16.458, "", "", "", "", "", "", "", 
  "", "", "", "", "", "", "", "", "", "", "", 36.11, 1.0708982*^7, 137.176, 
  43.3, 19.027, 11.58, 32605.906, "", 227.485, 6.82, 30.5, 38.3, "", 6.63, 
  79.38, 0.9}, {"CZE", "Europe", "Czechia", "2020-08-10", 18494., 141., 
  212.286, 390., 0., 0.571, 1726.962, 13.167, 19.823, 36.418, 0., 0.053, 
  1.09, 23., 2.148, 113., 10.552, "", "", "", "", "", "", "", "", "", "", "", 
  "", "", "", "", "", "", "", "", "", "", "", 36.11, 1.0708982*^7, 137.176, 
  43.3, 19.027, 11.58, 32605.906, "", 227.485, 6.82, 30.5, 38.3, "", 6.63, 
  79.38, 0.9}, {"CZE", "Europe", "Czechia", "2020-08-11", 18783., 289., 
  213.857, 391., 1., 1.143, 1753.948, 26.987, 19.97, 36.511, 0.093, 0.107, 
  1.1, 23., 2.148, 110., 10.272, "", "", "", "", "", "", "", "", "", "", "", 
  "", "", "", "", "", "", "", "", "", "", "", 36.11, 1.0708982*^7, 137.176, 
  43.3, 19.027, 11.58, 32605.906, "", 227.485, 6.82, 30.5, 38.3, "", 6.63, 
  79.38, 0.9}, {"CZE", "Europe", "Czechia", "2020-08-12", 19075., 292., 
  220.857, 391., 0., 0.429, 1781.215, 27.267, 20.624, 36.511, 0., 0.04, 1.11, 
  22., 2.054, 101., 9.431, "", "", "", "", "", "", "", "", "", "", "", "", 
  "", "", "", "", "", "", "", "", "", "", 36.11, 1.0708982*^7, 137.176, 43.3, 
  19.027, 11.58, 32605.906, "", 227.485, 6.82, 30.5, 38.3, "", 6.63, 79.38, 
  0.9}, {"CZE", "Europe", "Czechia", "2020-08-13", 19401., 326., 238.571, 
  391., 0., 0.143, 1811.657, 30.442, 22.278, 36.511, 0., 0.013, 1.12, 23., 
  2.148, 106., 9.898, "", "", "", "", "", "", "", "", "", "", "", "", "", "", 
  "", "", "", "", "", "", "", "", 36.11, 1.0708982*^7, 137.176, 43.3, 19.027, 
  11.58, 32605.906, "", 227.485, 6.82, 30.5, 38.3, "", 6.63, 79.38, 0.9}, 
 {"CZE", "Europe", "Czechia", "2020-08-14", 19693., 292., 233.286, 394., 3., 
  0.714, 1838.924, 27.267, 21.784, 36.792, 0.28, 0.067, 1.1, 24., 2.241, 
  113., 10.552, "", "", "", "", "", "", "", "", "", "", "", "", "", "", "", 
  "", "", "", "", "", "", "", 36.11, 1.0708982*^7, 137.176, 43.3, 19.027, 
  11.58, 32605.906, "", 227.485, 6.82, 30.5, 38.3, "", 6.63, 79.38, 0.9}, 
 {"CZE", "Europe", "Czechia", "2020-08-15", 19891., 198., 236.571, 395., 1., 
  0.857, 1857.413, 18.489, 22.091, 36.885, 0.093, 0.08, 1.1, 26., 2.428, 
  103., 9.618, "", "", "", "", "", "", "", "", "", "", "", "", "", "", "", 
  "", "", "", "", "", "", "", 36.11, 1.0708982*^7, 137.176, 43.3, 19.027, 
  11.58, 32605.906, "", 227.485, 6.82, 30.5, 38.3, "", 6.63, 79.38, 0.9}, 
 {"CZE", "Europe", "Czechia", "2020-08-16", 20012., 121., 237., 397., 2., 1., 
  1868.712, 11.299, 22.131, 37.072, 0.187, 0.093, 1.11, 24., 2.241, 101., 
  9.431, 32.045, 2.992, 191.269, 17.861, "", "", "", "", "", "", "", "", "", 
  "", "", "", "", "", "", "", "", "", 36.11, 1.0708982*^7, 137.176, 43.3, 
  19.027, 11.58, 32605.906, "", 227.485, 6.82, 30.5, 38.3, "", 6.63, 79.38, 
  0.9}, {"CZE", "Europe", "Czechia", "2020-08-17", 20202., 190., 244., 399., 
  2., 1.286, 1886.454, 17.742, 22.785, 37.258, 0.187, 0.12, 1.11, 26., 2.428, 
  113., 10.552, "", "", "", "", "", "", "", "", "", "", "", "", "", "", "", 
  "", "", "", "", "", "", "", 36.11, 1.0708982*^7, 137.176, 43.3, 19.027, 
  11.58, 32605.906, "", 227.485, 6.82, 30.5, 38.3, "", 6.63, 79.38, 0.9}, 
 {"CZE", "Europe", "Czechia", "2020-08-18", 20483., 281., 242.857, 401., 2., 
  1.429, 1912.693, 26.24, 22.678, 37.445, 0.187, 0.133, 1.12, 25., 2.334, 
  103., 9.618, "", "", "", "", "", "", "", "", "", "", "", "", "", "", "", 
  "", "", "", "", "", "", "", 36.11, 1.0708982*^7, 137.176, 43.3, 19.027, 
  11.58, 32605.906, "", 227.485, 6.82, 30.5, 38.3, "", 6.63, 79.38, 0.9}, 
 {"CZE", "Europe", "Czechia", "2020-08-19", 20798., 315., 246.143, 404., 3., 
  1.857, 1942.108, 29.415, 22.985, 37.725, 0.28, 0.173, 1.13, 24., 2.241, 
  108., 10.085, "", "", "", "", "", "", "", "", "", "", "", "", "", "", "", 
  "", "", "", "", "", "", "", 36.11, 1.0708982*^7, 137.176, 43.3, 19.027, 
  11.58, 32605.906, "", 227.485, 6.82, 30.5, 38.3, "", 6.63, 79.38, 0.9}, 
 {"CZE", "Europe", "Czechia", "2020-08-20", 21045., 247., 234.857, 406., 2., 
  2.143, 1965.173, 23.065, 21.931, 37.912, 0.187, 0.2, 1.16, 24., 2.241, 
  116., 10.832, "", "", "", "", "", "", "", "", "", "", "", "", "", "", "", 
  "", "", "", "", "", "", "", 36.11, 1.0708982*^7, 137.176, 43.3, 19.027, 
  11.58, 32605.906, "", 227.485, 6.82, 30.5, 38.3, "", 6.63, 79.38, 0.9}, 
 {"CZE", "Europe", "Czechia", "2020-08-21", 21551., 506., 265.429, 411., 5., 
  2.429, 2012.423, 47.25, 24.786, 38.379, 0.467, 0.227, 1.2, 24., 2.241, 
  119., 11.112, "", "", "", "", "", "", "", "", "", "", "", "", "", "", "", 
  "", "", "", "", "", "", "", 36.11, 1.0708982*^7, 137.176, 43.3, 19.027, 
  11.58, 32605.906, "", 227.485, 6.82, 30.5, 38.3, "", 6.63, 79.38, 0.9}, 
 {"CZE", "Europe", "Czechia", "2020-08-22", 21790., 239., 271.286, 411., 0., 
  2.286, 2034.741, 22.318, 25.333, 38.379, 0., 0.213, 1.2, 26., 2.428, 124., 
  11.579, "", "", "", "", "", "", "", "", "", "", "", "", "", "", "", "", "", 
  "", "", "", "", "", 36.11, 1.0708982*^7, 137.176, 43.3, 19.027, 11.58, 
  32605.906, "", 227.485, 6.82, 30.5, 38.3, "", 6.63, 79.38, 0.9}, 
 {"CZE", "Europe", "Czechia", "2020-08-23", 21923., 133., 273., 412., 1., 
  2.143, 2047.16, 12.419, 25.493, 38.472, 0.093, 0.2, 1.2, 24., 2.241, 128., 
  11.953, 41.058, 3.834, 203.286, 18.983, "", "", "", "", "", "", "", "", "", 
  "", "", "", "", "", "", "", "", "", 36.11, 1.0708982*^7, 137.176, 43.3, 
  19.027, 11.58, 32605.906, "", 227.485, 6.82, 30.5, 38.3, "", 6.63, 79.38, 
  0.9}, {"CZE", "Europe", "Czechia", "2020-08-24", 22181., 258., 282.714, 
  415., 3., 2.286, 2071.252, 24.092, 26.4, 38.753, 0.28, 0.213, 1.21, 32., 
  2.988, 129., 12.046, "", "", "", "", "", "", "", "", "", "", "", "", "", 
  "", "", "", "", "", "", "", "", "", 36.11, 1.0708982*^7, 137.176, 43.3, 
  19.027, 11.58, 32605.906, "", 227.485, 6.82, 30.5, 38.3, "", 6.63, 79.38, 
  0.9}, {"CZE", "Europe", "Czechia", "2020-08-25", 22548., 367., 295., 416., 
  1., 2.143, 2105.522, 34.27, 27.547, 38.846, 0.093, 0.2, 1.2, 32., 2.988, 
  131., 12.233, "", "", "", "", "", "", "", "", "", "", "", "", "", "", "", 
  "", "", "", "", "", "", "", 36.11, 1.0708982*^7, 137.176, 43.3, 19.027, 
  11.58, 32605.906, "", 227.485, 6.82, 30.5, 38.3, "", 6.63, 79.38, 0.9}, 
 {"CZE", "Europe", "Czechia", "2020-08-26", 22951., 403., 307.571, 418., 2., 
  2., 2143.154, 37.632, 28.721, 39.033, 0.187, 0.187, 1.21, 32., 2.988, 136., 
  12.7, "", "", "", "", "", "", "", "", "", "", "", "", "", "", "", "", "", 
  "", "", "", "", "", 36.11, 1.0708982*^7, 137.176, 43.3, 19.027, 11.58, 
  32605.906, "", 227.485, 6.82, 30.5, 38.3, "", 6.63, 79.38, 0.9}, 
 {"CZE", "Europe", "Czechia", "2020-08-27", 23169., 218., 303.429, 418., 0., 
  1.714, 2163.511, 20.357, 28.334, 39.033, 0., 0.16, 1.22, 32., 2.988, 147., 
  13.727, "", "", "", "", "", "", "", "", "", "", "", "", "", "", "", "", "", 
  "", "", "", "", "", 36.11, 1.0708982*^7, 137.176, 43.3, 19.027, 11.58, 
  32605.906, "", 227.485, 6.82, 30.5, 38.3, "", 6.63, 79.38, 0.9}, 
 {"CZE", "Europe", "Czechia", "2020-08-28", 23777., 608., 318., 419., 1., 
  1.143, 2220.286, 56.775, 29.695, 39.126, 0.093, 0.107, 1.28, 37., 3.455, 
  155., 14.474, "", "", "", "", "", "", "", "", "", "", "", "", "", "", "", 
  "", "", "", "", "", "", "", 36.11, 1.0708982*^7, 137.176, 43.3, 19.027, 
  11.58, 32605.906, "", 227.485, 6.82, 30.5, 38.3, "", 6.63, 79.38, 0.9}, 
 {"CZE", "Europe", "Czechia", "2020-08-29", 24094., 317., 329.143, 421., 2., 
  1.429, 2249.887, 29.601, 30.735, 39.313, 0.187, 0.133, 1.31, 36., 3.362, 
  153., 14.287, "", "", "", "", "", "", "", "", "", "", "", "", "", "", "", 
  "", "", "", "", "", "", "", 36.11, 1.0708982*^7, 137.176, 43.3, 19.027, 
  11.58, 32605.906, "", 227.485, 6.82, 30.5, 38.3, "", 6.63, 79.38, 0.9}, 
 {"CZE", "Europe", "Czechia", "2020-08-30", 24367., 273., 349.143, 423., 2., 
  1.571, 2275.38, 25.493, 32.603, 39.5, 0.187, 0.147, 1.34, 36., 3.362, 153., 
  14.287, 58.082, 5.424, 232.326, 21.695, "", "", "", "", "", "", "", "", "", 
  "", "", "", "", "", "", "", "", "", 36.11, 1.0708982*^7, 137.176, 43.3, 
  19.027, 11.58, 32605.906, "", 227.485, 6.82, 30.5, 38.3, "", 6.63, 79.38, 
  0.9}, {"CZE", "Europe", "Czechia", "2020-08-31", 24618., 251., 348.143, 
  424., 1., 1.286, 2298.818, 23.438, 32.509, 39.593, 0.093, 0.12, 1.36, 36., 
  3.362, 170., 15.875, "", "", "", "", "", "", "", "", "", "", "", "", "", 
  "", "", "", "", "", "", "", "", "", 36.11, 1.0708982*^7, 137.176, 43.3, 
  19.027, 11.58, 32605.906, "", 227.485, 6.82, 30.5, 38.3, "", 6.63, 79.38, 
  0.9}, {"CZE", "Europe", "Czechia", "2020-09-01", 25117., 499., 367., 425., 
  1., 1.286, 2345.414, 46.596, 34.27, 39.686, 0.093, 0.12, 1.4, 41., 3.829, 
  177., 16.528, "", "", "", "", 11137., "", "", 1.04, "", "", "", "", 
  "tests performed", "", "", "", "", "", "", "", "", "", 36.11, 1.0708982*^7, 
  137.176, 43.3, 19.027, 11.58, 32605.906, "", 227.485, 6.82, 30.5, 38.3, "", 
  6.63, 79.38, 0.9}, {"CZE", "Europe", "Czechia", "2020-09-02", 25773., 656., 
  403.143, 425., 0., 1., 2406.671, 61.257, 37.645, 39.686, 0., 0.093, 1.45, 
  42., 3.922, 179., 16.715, "", "", "", "", 11810., "", "", 1.103, "", "", 
  "", "", "tests performed", "", "", "", "", "", "", "", "", "", 36.11, 
  1.0708982*^7, 137.176, 43.3, 19.027, 11.58, 32605.906, "", 227.485, 6.82, 
  30.5, 38.3, "", 6.63, 79.38, 0.9}, {"CZE", "Europe", "Czechia", 
  "2020-09-03", 26452., 679., 469., 426., 1., 1.143, 2470.076, 63.405, 
  43.795, 39.78, 0.093, 0.107, 1.48, 44., 4.109, 194., 18.116, "", "", "", 
  "", 11541., "", "", 1.078, "", "", "", "", "tests performed", "", "", "", 
  "", "", "", "", "", "", 36.11, 1.0708982*^7, 137.176, 43.3, 19.027, 11.58, 
  32605.906, "", 227.485, 6.82, 30.5, 38.3, "", 6.63, 79.38, 0.9}, 
 {"CZE", "Europe", "Czechia", "2020-09-04", 27249., 797., 496., 429., 3., 
  1.429, 2544.5, 74.424, 46.316, 40.06, 0.28, 0.133, 1.49, 49., 4.576, 198., 
  18.489, "", "", "", "", 13654., "", "", 1.275, "", "", "", "", 
  "tests performed", "", "", "", "", "", "", "", "", "", 36.11, 1.0708982*^7, 
  137.176, 43.3, 19.027, 11.58, 32605.906, "", 227.485, 6.82, 30.5, 38.3, "", 
  6.63, 79.38, 0.9}, {"CZE", "Europe", "Czechia", "2020-09-05", 27752., 503., 
  522.571, 431., 2., 1.429, 2591.469, 46.97, 48.797, 40.247, 0.187, 0.133, 
  1.51, 52., 4.856, 208., 19.423, "", "", "", "", 7468., "", "", 0.697, "", 
  "", "", "", "tests performed", "", "", "", "", "", "", "", "", "", 36.11, 
  1.0708982*^7, 137.176, 43.3, 19.027, 11.58, 32605.906, "", 227.485, 6.82, 
  30.5, 38.3, "", 6.63, 79.38, 0.9}, {"CZE", "Europe", "Czechia", 
  "2020-09-06", 28156., 404., 541.286, 436., 5., 1.857, 2629.195, 37.725, 
  50.545, 40.713, 0.467, 0.173, 1.55, 56., 5.229, 219., 20.45, 76.107, 7.107, 
  324.456, 30.298, 4537., "", "", 0.424, "", "", "", "", "tests performed", 
  "", "", "", "", "", "", "", "", "", 36.11, 1.0708982*^7, 137.176, 43.3, 
  19.027, 11.58, 32605.906, "", 227.485, 6.82, 30.5, 38.3, "", 6.63, 79.38, 
  0.9}, {"CZE", "Europe", "Czechia", "2020-09-07", 28716., 560., 585.429, 
  437., 1., 1.857, 2681.487, 52.293, 54.667, 40.807, 0.093, 0.173, 1.6, 65., 
  6.07, 255., 23.812, "", "", "", "", 11604., "", "", 1.084, 10250., 0.957, 
  0.057, 17.5, "tests performed", "", "", "", "", "", "", "", "", "", 36.11, 
  1.0708982*^7, 137.176, 43.3, 19.027, 11.58, 32605.906, "", 227.485, 6.82, 
  30.5, 38.3, "", 6.63, 79.38, 0.9}, {"CZE", "Europe", "Czechia", 
  "2020-09-08", 29877., 1161., 680., 441., 4., 2.286, 2789.901, 108.414, 
  63.498, 41.18, 0.374, 0.213, 1.65, 57., 5.323, 252., 23.532, "", "", "", 
  "", 16115., "", "", 1.505, 10961., 1.024, 0.062, 16.1, "tests performed", 
  "", "", "", "", "", "", "", "", "", 38.89, 1.0708982*^7, 137.176, 43.3, 
  19.027, 11.58, 32605.906, "", 227.485, 6.82, 30.5, 38.3, "", 6.63, 79.38, 
  0.9}, {"CZE", "Europe", "Czechia", "2020-09-09", 31036., 1159., 751.857, 
  444., 3., 2.714, 2898.128, 108.227, 70.208, 41.461, 0.28, 0.253, 1.66, 61., 
  5.696, 265., 24.746, "", "", "", "", 15507., "", "", 1.448, 11489., 1.073, 
  0.065, 15.4, "tests performed", "", "", "", "", "", "", "", "", "", 38.89, 
  1.0708982*^7, 137.176, 43.3, 19.027, 11.58, 32605.906, "", 227.485, 6.82, 
  30.5, 38.3, "", 6.63, 79.38, 0.9}, {"CZE", "Europe", "Czechia", 
  "2020-09-10", 32413., 1377., 851.571, 448., 4., 3.143, 3026.712, 128.584, 
  79.519, 41.834, 0.374, 0.293, 1.66, 67., 6.256, 272., 25.399, "", "", "", 
  "", 16513., "", "", 1.542, 12200., 1.139, 0.07, 14.3, "tests performed", 
  "", "", "", "", "", "", "", "", "", 38.89, 1.0708982*^7, 137.176, 43.3, 
  19.027, 11.58, 32605.906, "", 227.485, 6.82, 30.5, 38.3, "", 6.63, 79.38, 
  0.9}, {"CZE", "Europe", "Czechia", "2020-09-11", 33860., 1447., 944.429, 
  450., 2., 3., 3161.832, 135.12, 88.19, 42.021, 0.187, 0.28, 1.66, 66., 
  6.163, 307., 28.668, "", "", "", "", 19217., "", "", 1.794, 12994., 1.213, 
  0.073, 13.7, "tests performed", "", "", "", "", "", "", "", "", "", 38.89, 
  1.0708982*^7, 137.176, 43.3, 19.027, 11.58, 32605.906, "", 227.485, 6.82, 
  30.5, 38.3, "", 6.63, 79.38, 0.9}, {"CZE", "Europe", "Czechia", 
  "2020-09-12", 35401., 1541., 1092.714, 453., 3., 3.143, 3305.73, 143.898, 
  102.037, 42.301, 0.28, 0.293, 1.65, 63., 5.883, 283., 26.426, "", "", "", 
  "", 13317., "", "", 1.244, 13830., 1.291, 0.079, 12.7, "tests performed", 
  "", "", "", "", "", "", "", "", "", 38.89, 1.0708982*^7, 137.176, 43.3, 
  19.027, 11.58, 32605.906, "", 227.485, 6.82, 30.5, 38.3, "", 6.63, 79.38, 
  0.9}, {"CZE", "Europe", "Czechia", "2020-09-13", 36188., 787., 1147.429, 
  456., 3., 2.857, 3379.219, 73.49, 107.146, 42.581, 0.28, 0.267, 1.62, 65., 
  6.07, 305., 28.481, 101.142, 9.445, 497.699, 46.475, 7090., "", "", 0.662, 
  14195., 1.326, 0.081, 12.3, "tests performed", "", "", "", "", "", "", "", 
  "", "", 38.89, 1.0708982*^7, 137.176, 43.3, 19.027, 11.58, 32605.906, "", 
  227.485, 6.82, 30.5, 38.3, "", 6.63, 79.38, 0.9}, 
 {"CZE", "Europe", "Czechia", "2020-09-14", 37222., 1034., 1215.143, 465., 
  9., 4., 3475.774, 96.554, 113.47, 43.421, 0.84, 0.374, 1.6, 75., 7.003, 
  339., 31.656, "", "", "", "", 17519., "", "", 1.636, 15040., 1.404, 0.081, 
  12.3, "tests performed", "", "", "", "", "", "", "", "", "", 38.89, 
  1.0708982*^7, 137.176, 43.3, 19.027, 11.58, 32605.906, "", 227.485, 6.82, 
  30.5, 38.3, "", 6.63, 79.38, 0.9}, {"CZE", "Europe", "Czechia", 
  "2020-09-15", 38896., 1674., 1288.429, 476., 11., 5., 3632.091, 156.317, 
  120.313, 44.449, 1.027, 0.467, 1.58, 74., 6.91, 369., 34.457, "", "", "", 
  "", 20461., "", "", 1.911, 15661., 1.462, 0.082, 12.2, "tests performed", 
  "", "", "", "", "", "", "", "", "", 38.89, 1.0708982*^7, 137.176, 43.3, 
  19.027, 11.58, 32605.906, "", 227.485, 6.82, 30.5, 38.3, "", 6.63, 79.38, 
  0.9}, {"CZE", "Europe", "Czechia", "2020-09-16", 41032., 2136., 1428., 
  482., 6., 5.429, 3831.55, 199.459, 133.346, 45.009, 0.56, 0.507, 1.59, 80., 
  7.47, 399., 37.258, "", "", "", "", 20587., "", "", 1.922, 16386., 1.53, 
  0.087, 11.5, "tests performed", "", "", "", "", "", "", "", "", "", 38.89, 
  1.0708982*^7, 137.176, 43.3, 19.027, 11.58, 32605.906, "", 227.485, 6.82, 
  30.5, 38.3, "", 6.63, 79.38, 0.9}, {"CZE", "Europe", "Czechia", 
  "2020-09-17", 44155., 3123., 1677.429, 489., 7., 5.857, 4123.174, 291.624, 
  156.638, 45.663, 0.654, 0.547, 1.57, 91., 8.498, 493., 46.036, "", "", "", 
  "", 23591., "", "", 2.203, 17397., 1.625, 0.096, 10.4, "tests performed", 
  "", "", "", "", "", "", "", "", "", 38.89, 1.0708982*^7, 137.176, 43.3, 
  19.027, 11.58, 32605.906, "", 227.485, 6.82, 30.5, 38.3, "", 6.63, 79.38, 
  0.9}, {"CZE", "Europe", "Czechia", "2020-09-18", 46262., 2107., 1771.714, 
  495., 6., 6.429, 4319.925, 196.751, 165.442, 46.223, 0.56, 0.6, 1.49, 96., 
  8.964, 525., 49.024, "", "", "", "", 21580., "", "", 2.015, 17735., 1.656, 
  0.1, 10., "tests performed", "", "", "", "", "", "", "", "", "", 38.89, 
  1.0708982*^7, 137.176, 43.3, 19.027, 11.58, 32605.906, "", 227.485, 6.82, 
  30.5, 38.3, "", 6.63, 79.38, 0.9}, {"CZE", "Europe", "Czechia", 
  "2020-09-19", 48306., 2044., 1843.571, 499., 4., 6.571, 4510.793, 190.868, 
  172.152, 46.596, 0.374, 0.614, 1.44, 93., 8.684, 508., 47.437, "", "", "", 
  "", 15231., "", "", 1.422, 18008., 1.682, 0.102, 9.8, "tests performed", 
  "", "", "", "", "", "", "", "", "", 38.89, 1.0708982*^7, 137.176, 43.3, 
  19.027, 11.58, 32605.906, "", 227.485, 6.82, 30.5, 38.3, "", 6.63, 79.38, 
  0.9}, {"CZE", "Europe", "Czechia", "2020-09-20", 49290., 984., 1871.714, 
  503., 4., 6.714, 4602.678, 91.885, 174.78, 46.97, 0.374, 0.627, 1.39, 106., 
  9.898, 532., 49.678, 179.252, 16.738, 845.187, 78.923, 10561., "", "", 
  0.986, 18504., 1.728, 0.101, 9.9, "tests performed", "", "", "", "", "", 
  "", "", "", "", 38.89, 1.0708982*^7, 137.176, 43.3, 19.027, 11.58, 
  32605.906, "", 227.485, 6.82, 30.5, 38.3, "", 6.63, 79.38, 0.9}, 
 {"CZE", "Europe", "Czechia", "2020-09-21", 50764., 1474., 1934.571, 522., 
  19., 8.143, 4740.32, 137.641, 180.649, 48.744, 1.774, 0.76, 1.35, 114., 
  10.645, 612., 57.148, "", "", "", "", 19410., "", "", 1.812, 18774., 1.753, 
  0.103, 9.7, "tests performed", "", "", "", "", "", "", "", "", "", 38.89, 
  1.0708982*^7, 137.176, 43.3, 19.027, 11.58, 32605.906, "", 227.485, 6.82, 
  30.5, 38.3, "", 6.63, 79.38, 0.9}, {"CZE", "Europe", "Czechia", 
  "2020-09-22", 53158., 2394., 2037.429, 531., 9., 7.857, 4963.871, 223.551, 
  190.254, 49.585, 0.84, 0.734, 1.32, 120., 11.206, 637., 59.483, "", "", "", 
  "", 22400., "", "", 2.092, 19051., 1.779, 0.107, 9.3, "tests performed", 
  "", "", "", "", "", "", "", "", "", 38.89, 1.0708982*^7, 137.176, 43.3, 
  19.027, 11.58, 32605.906, "", 227.485, 6.82, 30.5, 38.3, "", 6.63, 79.38, 
  0.9}, {"CZE", "Europe", "Czechia", "2020-09-23", 55464., 2306., 2061.714, 
  555., 24., 10.429, 5179.204, 215.333, 192.522, 51.826, 2.241, 0.974, 1.28, 
  135., 12.606, 709., 66.206, "", "", "", "", 22445., "", "", 2.096, 19317., 
  1.804, 0.107, 9.3, "tests performed", "", "", "", "", "", "", "", "", "", 
  38.89, 1.0708982*^7, 137.176, 43.3, 19.027, 11.58, 32605.906, "", 227.485, 
  6.82, 30.5, 38.3, "", 6.63, 79.38, 0.9}, {"CZE", "Europe", "Czechia", 
  "2020-09-24", 58374., 2910., 2031.286, 567., 12., 11.143, 5450.938, 
  271.735, 189.681, 52.946, 1.121, 1.041, 1.27, 155., 14.474, 768., 71.716, 
  "", "", "", "", 23163., "", "", 2.163, 19256., 1.798, 0.105, 9.5, 
  "tests performed", "", "", "", "", "", "", "", "", "", 38.89, 1.0708982*^7, 
  137.176, 43.3, 19.027, 11.58, 32605.906, "", 227.485, 6.82, 30.5, 38.3, "", 
  6.63, 79.38, 0.9}, {"CZE", "Europe", "Czechia", "2020-09-25", 61318., 
  2944., 2150.857, 581., 14., 12.286, 5725.848, 274.909, 200.846, 54.254, 
  1.307, 1.147, 1.25, 164., 15.314, 825., 77.038, "", "", "", "", 23132., "", 
  "", 2.16, 19477., 1.819, 0.11, 9.1, "tests performed", "", "", "", "", "", 
  "", "", "", "", 38.89, 1.0708982*^7, 137.176, 43.3, 19.027, 11.58, 
  32605.906, "", 227.485, 6.82, 30.5, 38.3, "", 6.63, 79.38, 0.9}, 
 {"CZE", "Europe", "Czechia", "2020-09-26", 63294., 1976., 2141.143, 591., 
  10., 13.143, 5910.366, 184.518, 199.939, 55.187, 0.934, 1.227, 1.24, 184., 
  17.182, 797., 74.424, "", "", "", "", 15388., "", "", 1.437, 19500., 1.821, 
  0.11, 9.1, "tests performed", "", "", "", "", "", "", "", "", "", 38.89, 
  1.0708982*^7, 137.176, 43.3, 19.027, 11.58, 32605.906, "", 227.485, 6.82, 
  30.5, 38.3, "", 6.63, 79.38, 0.9}, {"CZE", "Europe", "Czechia", 
  "2020-09-27", 64597., 1303., 2186.714, 606., 15., 14.714, 6032.039, 
  121.674, 204.194, 56.588, 1.401, 1.374, 1.23, 188., 17.555, 823., 76.851, 
  290.408, 27.118, 1360.912, 127.081, 10468., "", "", 0.977, 19487., 1.82, 
  0.112, 8.9, "tests performed", "", "", "", "", "", "", "", "", "", 38.89, 
  1.0708982*^7, 137.176, 43.3, 19.027, 11.58, 32605.906, "", 227.485, 6.82, 
  30.5, 38.3, "", 6.63, 79.38, 0.9}, {"CZE", "Europe", "Czechia", 
  "2020-09-28", 65883., 1286., 2159.857, 618., 12., 13.714, 6152.125, 
  120.086, 201.687, 57.709, 1.121, 1.281, 1.21, 197., 18.396, 845., 78.906, 
  "", "", "", "", 12218., "", "", 1.141, 18459., 1.724, 0.117, 8.5, 
  "tests performed", "", "", "", "", "", "", "", "", "", 38.89, 1.0708982*^7, 
  137.176, 43.3, 19.027, 11.58, 32605.906, "", 227.485, 6.82, 30.5, 38.3, "", 
  6.63, 79.38, 0.9}, {"CZE", "Europe", "Czechia", "2020-09-29", 67843., 
  1960., 2097.857, 636., 18., 15., 6335.149, 183.024, 195.897, 59.389, 1.681, 
  1.401, 1.21, 204., 19.049, 998., 93.193, "", "", "", "", 18323., "", "", 
  1.711, 17877., 1.669, 0.117, 8.5, "tests performed", "", "", "", "", "", 
  "", "", "", "", 38.89, 1.0708982*^7, 137.176, 43.3, 19.027, 11.58, 
  32605.906, "", 227.485, 6.82, 30.5, 38.3, "", 6.63, 79.38, 0.9}, 
 {"CZE", "Europe", "Czechia", "2020-09-30", 70763., 2920., 2185.571, 655., 
  19., 14.286, 6607.818, 272.668, 204.088, 61.164, 1.774, 1.334, 1.26, 195., 
  18.209, 1061., 99.076, "", "", "", "", 21092., "", "", 1.97, 17683., 1.651, 
  0.124, 8.1, "tests performed", "", "", "", "", "", "", "", "", "", 38.89, 
  1.0708982*^7, 137.176, 43.3, 19.027, 11.58, 32605.906, "", 227.485, 6.82, 
  30.5, 38.3, "", 6.63, 79.38, 0.9}, {"CZE", "Europe", "Czechia", 
  "2020-10-01", 74255., 3492., 2268.714, 678., 23., 15.857, 6933.899, 
  326.081, 211.852, 63.311, 2.148, 1.481, 1.31, 231., 21.571, 1163., 108.6, 
  "", "", "", "", 23921., "", "", 2.234, 17792., 1.661, 0.128, 7.8, 
  "tests performed", "", "", "", "", "", "", "", "", "", 38.89, 1.0708982*^7, 
  137.176, 43.3, 19.027, 11.58, 32605.906, "", 227.485, 6.82, 30.5, 38.3, "", 
  6.63, 79.38, 0.9}, {"CZE", "Europe", "Czechia", "2020-10-02", 78051., 
  3796., 2390.429, 699., 21., 16.857, 7288.368, 354.469, 223.217, 65.272, 
  1.961, 1.574, 1.34, 243., 22.691, 1238., 115.604, "", "", "", "", 23639., 
  "", "", 2.207, 17864., 1.668, 0.134, 7.5, "tests performed", "", "", "", 
  "", "", "", "", "", "", 38.89, 1.0708982*^7, 137.176, 43.3, 19.027, 11.58, 
  32605.906, "", 227.485, 6.82, 30.5, 38.3, "", 6.63, 79.38, 0.9}, 
 {"CZE", "Europe", "Czechia", "2020-10-03", 80605., 2554., 2473., 711., 12., 
  17.143, 7526.859, 238.491, 230.928, 66.393, 1.121, 1.601, 1.38, 262., 
  24.465, 1207., 112.709, "", "", "", "", 15201., "", "", 1.419, 17837., 
  1.666, 0.139, 7.2, "tests performed", "", "", "", "", "", "", "", "", "", 
  38.89, 1.0708982*^7, 137.176, 43.3, 19.027, 11.58, 32605.906, "", 227.485, 
  6.82, 30.5, 38.3, "", 6.63, 79.38, 0.9}, {"CZE", "Europe", "Czechia", 
  "2020-10-04", 82446., 1841., 2549.857, 727., 16., 17.286, 7698.771, 
  171.912, 238.105, 67.887, 1.494, 1.614, 1.43, 264., 24.652, 1279., 119.432, 
  426.599, 39.836, 1971.77, 184.123, 7776., "", "", 0.726, 17453., 1.63, 
  0.146, 6.8, "tests performed", "", "", "", "", "", "", "", "", "", 38.89, 
  1.0708982*^7, 137.176, 43.3, 19.027, 11.58, 32605.906, "", 227.485, 6.82, 
  30.5, 38.3, "", 6.63, 79.38, 0.9}, {"CZE", "Europe", "Czechia", 
  "2020-10-05", 85566., 3120., 2811.857, 758., 31., 20., 7990.115, 291.344, 
  262.57, 70.782, 2.895, 1.868, 1.47, 313., 29.228, 1486., 138.762, "", "", 
  "", "", 17768., "", "", 1.659, 18246., 1.704, 0.154, 6.5, 
  "tests performed", "", "", "", "", "", "", "", "", "", 48.15, 1.0708982*^7, 
  137.176, 43.3, 19.027, 11.58, 32605.906, "", 227.485, 6.82, 30.5, 38.3, "", 
  6.63, 79.38, 0.9}, {"CZE", "Europe", "Czechia", "2020-10-06", 90022., 
  4456., 3168.429, 794., 36., 22.571, 8406.215, 416.099, 295.866, 74.143, 
  3.362, 2.108, 1.5, 330., 30.815, 1632., 152.395, "", "", "", "", 23053., 
  "", "", 2.153, 18921., 1.767, 0.168, 6., "tests performed", "", "", "", "", 
  "", "", "", "", "", 48.15, 1.0708982*^7, 137.176, 43.3, 19.027, 11.58, 
  32605.906, "", 227.485, 6.82, 30.5, 38.3, "", 6.63, 79.38, 0.9}, 
 {"CZE", "Europe", "Czechia", "2020-10-07", 95360., 5338., 3513.857, 829., 
  35., 24.857, 8904.675, 498.46, 328.122, 77.412, 3.268, 2.321, 1.52, 363., 
  33.897, 1783., 166.496, "", "", "", "", 24051., "", "", 2.246, 19344., 
  1.806, 0.182, 5.5, "tests performed", "", "", "", "", "", "", "", "", "", 
  48.15, 1.0708982*^7, 137.176, 43.3, 19.027, 11.58, 32605.906, "", 227.485, 
  6.82, 30.5, 38.3, "", 6.63, 79.38, 0.9}, {"CZE", "Europe", "Czechia", 
  "2020-10-08", 100757., 5397., 3786., 869., 40., 27.286, 9408.644, 503.969, 
  353.535, 81.147, 3.735, 2.548, 1.54, 402., 37.539, 1953., 182.37, "", "", 
  "", "", 25073., "", "", 2.341, 19509., 1.822, 0.194, 5.2, 
  "tests performed", "", "", "", "", "", "", "", "", "", 48.15, 1.0708982*^7, 
  137.176, 43.3, 19.027, 11.58, 32605.906, "", 227.485, 6.82, 30.5, 38.3, "", 
  6.63, 79.38, 0.9}, {"CZE", "Europe", "Czechia", "2020-10-09", 109374., 
  8617., 4474.714, 905., 36., 29.429, 10213.296, 804.652, 417.847, 84.508, 
  3.362, 2.748, 1.57, 411., 38.379, 2146., 200.393, "", "", "", "", 27743., 
  "", "", 2.591, 20095., 1.876, 0.223, 4.5, "tests performed", "", "", "", 
  "", "", "", "", "", "", 48.15, 1.0708982*^7, 137.176, 43.3, 19.027, 11.58, 
  32605.906, "", 227.485, 6.82, 30.5, 38.3, "", 6.63, 79.38, 0.9}, 
 {"CZE", "Europe", "Czechia", "2020-10-10", 114005., 4631., 4771.429, 948., 
  43., 33.857, 10645.736, 432.441, 445.554, 88.524, 4.015, 3.162, 1.54, 436., 
  40.713, 2166., 202.26, "", "", "", "", 18124., "", "", 1.692, 20513., 
  1.915, 0.233, 4.3, "tests performed", "", "", "", "", "", "", "", "", "", 
  48.15, 1.0708982*^7, 137.176, 43.3, 19.027, 11.58, 32605.906, "", 227.485, 
  6.82, 30.5, 38.3, "", 6.63, 79.38, 0.9}, {"CZE", "Europe", "Czechia", 
  "2020-10-11", 117110., 3105., 4952., 987., 39., 37.143, 10935.68, 289.944, 
  462.416, 92.166, 3.642, 3.468, 1.53, 409., 38.192, 2218., 207.116, 696.979, 
  65.084, 3388.76, 316.441, 11504., "", "", 1.074, 21045., 1.965, 0.235, 4.3, 
  "tests performed", "", "", "", "", "", "", "", "", "", 48.15, 1.0708982*^7, 
  137.176, 43.3, 19.027, 11.58, 32605.906, "", 227.485, 6.82, 30.5, 38.3, "", 
  6.63, 79.38, 0.9}, {"CZE", "Europe", "Czechia", "2020-10-12", 121421., 
  4311., 5122.143, 1051., 64., 41.857, 11338.239, 402.559, 478.303, 98.142, 
  5.976, 3.909, 1.53, 468., 43.702, 2577., 240.639, "", "", "", "", 22048., 
  "", "", 2.059, 21657., 2.022, 0.237, 4.2, "tests performed", "", "", "", 
  "", "", "", "", "", "", 48.15, 1.0708982*^7, 137.176, 43.3, 19.027, 11.58, 
  32605.906, "", 227.485, 6.82, 30.5, 38.3, "", 6.63, 79.38, 0.9}, 
 {"CZE", "Europe", "Czechia", "2020-10-13", 129747., 8326., 5675., 1106., 
  55., 44.571, 12115.717, 777.478, 529.929, 103.278, 5.136, 4.162, 1.55, 
  495., 46.223, 2691., 251.284, "", "", "", "", 31638., "", "", 2.954, 
  22883., 2.137, 0.248, 4., "tests performed", "", "", "", "", "", "", "", 
  "", "", 48.15, 1.0708982*^7, 137.176, 43.3, 19.027, 11.58, 32605.906, "", 
  227.485, 6.82, 30.5, 38.3, "", 6.63, 79.38, 0.9}, 
 {"CZE", "Europe", "Czechia", "2020-10-14", 139290., 9543., 6275.714, 1172., 
  66., 49., 13006.839, 891.121, 586.023, 109.441, 6.163, 4.576, 1.54, 521., 
  48.651, 2971., 277.431, "", "", "", "", 34859., "", "", 3.255, 24427., 
  2.281, 0.257, 3.9, "tests performed", "", "", "", "", "", "", "", "", "", 
  48.15, 1.0708982*^7, 137.176, 43.3, 19.027, 11.58, 32605.906, "", 227.485, 
  6.82, 30.5, 38.3, "", 6.63, 79.38, 0.9}, {"CZE", "Europe", "Czechia", 
  "2020-10-15", 149010., 9720., 6893.286, 1230., 58., 51.571, 13914.488, 
  907.649, 643.692, 114.857, 5.416, 4.816, 1.53, 540., 50.425, 3205., 
  299.281, "", "", "", "", 34806., "", "", 3.25, 25817., 2.411, 0.267, 3.7, 
  "tests performed", "", "", "", "", "", "", "", "", "", 48.15, 1.0708982*^7, 
  137.176, 43.3, 19.027, 11.58, 32605.906, "", 227.485, 6.82, 30.5, 38.3, "", 
  6.63, 79.38, 0.9}, {"CZE", "Europe", "Czechia", "2020-10-16", 160112., 
  11102., 7248.286, 1283., 53., 54., 14951.188, 1036.7, 676.842, 119.806, 
  4.949, 5.042, 1.51, 572., 53.413, 3444., 321.599, "", "", "", "", 38723., 
  "", "", 3.616, 27386., 2.557, 0.265, 3.8, "tests performed", "", "", "", 
  "", "", "", "", "", "", 48.15, 1.0708982*^7, 137.176, 43.3, 19.027, 11.58, 
  32605.906, "", 227.485, 6.82, 30.5, 38.3, "", 6.63, 79.38, 0.9}, 
 {"CZE", "Europe", "Czechia", "2020-10-17", 168827., 8715., 7831.714, 1352., 
  69., 57.714, 15764.991, 813.803, 731.322, 126.249, 6.443, 5.389, 1.49, 
  553., 51.639, 3537., 330.283, "", "", "", "", 29279., "", "", 2.734, 
  28980., 2.706, 0.27, 3.7, "tests performed", "", "", "", "", "", "", "", 
  "", "", 48.15, 1.0708982*^7, 137.176, 43.3, 19.027, 11.58, 32605.906, "", 
  227.485, 6.82, 30.5, 38.3, "", 6.63, 79.38, 0.9}, 
 {"CZE", "Europe", "Czechia", "2020-10-18", 173885., 5058., 8110.714, 1422., 
  70., 62.143, 16237.304, 472.314, 757.375, 132.786, 6.537, 5.803, 1.47, 
  560., 52.293, 3697., 345.224, 971.364, 90.706, 5628.907, 525.625, 17240., 
  "", "", 1.61, 29799., 2.783, 0.272, 3.7, "tests performed", "", "", "", "", 
  "", "", "", "", "", 48.15, 1.0708982*^7, 137.176, 43.3, 19.027, 11.58, 
  32605.906, "", 227.485, 6.82, 30.5, 38.3, "", 6.63, 79.38, 0.9}, 
 {"CZE", "Europe", "Czechia", "2020-10-19", 181962., 8077., 8648.714, 1513., 
  91., 66., 16991.531, 754.227, 807.613, 141.283, 8.498, 6.163, 1.46, 611., 
  57.055, 4138., 386.405, "", "", "", "", 31165., "", "", 2.91, 31101., 
  2.904, 0.278, 3.6, "tests performed", "", "", "", "", "", "", "", "", "", 
  48.15, 1.0708982*^7, 137.176, 43.3, 19.027, 11.58, 32605.906, "", 227.485, 
  6.82, 30.5, 38.3, "", 6.63, 79.38, 0.9}, {"CZE", "Europe", "Czechia", 
  "2020-10-20", 193946., 11984., 9171.286, 1619., 106., 73.286, 18110.592, 
  1119.061, 856.411, 151.182, 9.898, 6.843, 1.44, 638., 59.576, 4437., 
  414.325, "", "", "", "", 40598., "", "", 3.791, 32381., 3.024, 0.283, 3.5, 
  "tests performed", "", "", "", "", "", "", "", "", "", 48.15, 1.0708982*^7, 
  137.176, 43.3, 19.027, 11.58, 32605.906, "", 227.485, 6.82, 30.5, 38.3, "", 
  6.63, 79.38, 0.9}, {"CZE", "Europe", "Czechia", "2020-10-21", 208915., 
  14969., 9946.429, 1739., 120., 81., 19508.39, 1397.799, 928.793, 162.387, 
  11.206, 7.564, 1.43, 700., 65.366, 4846., 452.517, "", "", "", "", 45245., 
  "", "", 4.225, 33865., 3.162, 0.294, 3.4, "tests performed", "", "", "", 
  "", "", "", "", "", "", 48.15, 1.0708982*^7, 137.176, 43.3, 19.027, 11.58, 
  32605.906, "", 227.485, 6.82, 30.5, 38.3, "", 6.63, 79.38, 0.9}, 
 {"CZE", "Europe", "Czechia", "2020-10-22", 223065., 14150., 10579.286, 
  1845., 106., 87.857, 20829.711, 1321.321, 987.889, 172.285, 9.898, 8.204, 
  1.39, 718., 67.047, 5089., 475.209, "", "", "", "", 46425., "", "", 4.335, 
  35525., 3.317, 0.298, 3.4, "tests performed", "", "", "", "", "", "", "", 
  "", "", 67.59, 1.0708982*^7, 137.176, 43.3, 19.027, 11.58, 32605.906, "", 
  227.485, 6.82, 30.5, 38.3, "", 6.63, 79.38, 0.9}, 
 {"CZE", "Europe", "Czechia", "2020-10-23", 238323., 15258., 11173., 1971., 
  126., 98.286, 22254.496, 1424.785, 1043.33, 184.051, 11.766, 9.178, 1.35, 
  742., 69.288, 5437., 507.705, "", "", "", "", 45252., "", "", 4.226, 
  36458., 3.404, 0.306, 3.3, "tests performed", "", "", "", "", "", "", "", 
  "", "", 67.59, 1.0708982*^7, 137.176, 43.3, 19.027, 11.58, 32605.906, "", 
  227.485, 6.82, 30.5, 38.3, "", 6.63, 79.38, 0.9}, 
 {"CZE", "Europe", "Czechia", "2020-10-24", 250797., 12474., 11710., 2077., 
  106., 103.571, 23419.313, 1164.817, 1093.475, 193.949, 9.898, 9.671, 1.32, 
  757., 70.688, 5356., 500.141, "", "", "", "", 39192., "", "", 3.66, 37874., 
  3.537, 0.309, 3.2, "tests performed", "", "", "", "", "", "", "", "", "", 
  67.59, 1.0708982*^7, 137.176, 43.3, 19.027, 11.58, 32605.906, "", 227.485, 
  6.82, 30.5, 38.3, "", 6.63, 79.38, 0.9}, {"CZE", "Europe", "Czechia", 
  "2020-10-25", 258097., 7300., 12030.286, 2201., 124., 111.286, 24100.984, 
  681.671, 1123.383, 205.528, 11.579, 10.392, 1.28, 807., 75.357, 5665., 
  528.995, 1417.992, 132.411, 9018.669, 842.159, 21593., "", "", 2.016, 
  38496., 3.595, 0.312, 3.2, "tests performed", "", "", "", "", "", "", "", 
  "", "", 67.59, 1.0708982*^7, 137.176, 43.3, 19.027, 11.58, 32605.906, "", 
  227.485, 6.82, 30.5, 38.3, "", 6.63, 79.38, 0.9}, 
 {"CZE", "Europe", "Czechia", "2020-10-26", 268370., 10273., 12344., 2365., 
  164., 121.714, 25060.272, 959.288, 1152.677, 220.843, 15.314, 11.366, 1.23, 
  875., 81.707, 6180., 577.086, "", "", "", "", 35597., "", "", 3.324, 
  39129., 3.654, 0.315, 3.2, "tests performed", "", "", "", "", "", "", "", 
  "", "", 73.15, 1.0708982*^7, 137.176, 43.3, 19.027, 11.58, 32605.906, "", 
  227.485, 6.82, 30.5, 38.3, "", 6.63, 79.38, 0.9}, 
 {"CZE", "Europe", "Czechia", "2020-10-27", 284033., 15663., 12869.571, 
  2547., 182., 132.571, 26522.876, 1462.604, 1201.755, 237.838, 16.995, 
  12.379, 1.18, 933., 87.123, 6509., 607.808, "", "", "", "", 47498., "", "", 
  4.435, 40115., 3.746, 0.321, 3.1, "tests performed", "", "", "", "", "", 
  "", "", "", "", 73.15, 1.0708982*^7, 137.176, 43.3, 19.027, 11.58, 
  32605.906, "", 227.485, 6.82, 30.5, 38.3, "", 6.63, 79.38, 0.9}, 
 {"CZE", "Europe", "Czechia", "2020-10-28", 297013., 12980., 12585.429, 
  2675., 128., 133.714, 27734.942, 1212.067, 1175.222, 249.79, 11.953, 
  12.486, 1.12, 1002., 93.566, 6564., 612.943, "", "", "", "", 40123., "", 
  "", 3.747, 39383., 3.678, 0.32, 3.1, "tests performed", "", "", "", "", "", 
  "", "", "", "", 73.15, 1.0708982*^7, 137.176, 43.3, 19.027, 11.58, 
  32605.906, "", 227.485, 6.82, 30.5, 38.3, "", 6.63, 79.38, 0.9}, 
 {"CZE", "Europe", "Czechia", "2020-10-29", 310068., 13055., 12429., 2862., 
  187., 145.286, 28954.013, 1219.07, 1160.615, 267.252, 17.462, 13.567, 1.08, 
  1034., 96.554, 7262., 678.122, "", "", "", "", 42577., "", "", 3.976, 
  38833., 3.626, 0.32, 3.1, "tests performed", "", "", "", "", "", "", "", 
  "", "", 73.15, 1.0708982*^7, 137.176, 43.3, 19.027, 11.58, 32605.906, "", 
  227.485, 6.82, 30.5, 38.3, "", 6.63, 79.38, 0.9}, 
 {"CZE", "Europe", "Czechia", "2020-10-30", 323673., 13605., 12192.857, 
  3078., 216., 158.143, 30224.442, 1270.429, 1138.564, 287.422, 20.17, 
  14.767, 1.06, 1079., 100.757, 7636., 713.046, "", "", "", "", 46822., "", 
  "", 4.372, 39057., 3.647, 0.312, 3.2, "tests performed", "", "", "", "", 
  "", "", "", "", "", 73.15, 1.0708982*^7, 137.176, 43.3, 19.027, 11.58, 
  32605.906, "", 227.485, 6.82, 30.5, 38.3, "", 6.63, 79.38, 0.9}, 
 {"CZE", "Europe", "Czechia", "2020-10-31", 335102., 11429., 12043.571, 
  3251., 173., 167.714, 31291.676, 1067.235, 1124.623, 303.577, 16.155, 
  15.661, 1.06, 1113., 103.931, 7308., 682.418, "", "", "", "", 36296., "", 
  "", 3.389, 38644., 3.609, 0.312, 3.2, "tests performed", "", "", "", "", 
  "", "", "", "", "", 73.15, 1.0708982*^7, 137.176, 43.3, 19.027, 11.58, 
  32605.906, "", 227.485, 6.82, 30.5, 38.3, "", 6.63, 79.38, 0.9}, 
 {"CZE", "Europe", "Czechia", "2020-11-01", 341644., 6542., 11935.286, 3429., 
  178., 175.429, 31902.566, 610.889, 1114.512, 320.199, 16.622, 16.381, 1.05, 
  1138., 106.266, 7440., 694.744, 1785.508, 166.73, 11770.534, 1099.127, 
  20643., "", "", 1.928, 38508., 3.596, 0.31, 3.2, "tests performed", "", "", 
  "", "", "", "", "", "", "", 73.15, 1.0708982*^7, 137.176, 43.3, 19.027, 
  11.58, 32605.906, "", 227.485, 6.82, 30.5, 38.3, "", 6.63, 79.38, 0.9}, 
 {"CZE", "Europe", "Czechia", "2020-11-02", 350896., 9252., 11789.429, 3654., 
  225., 184.143, 32766.513, 863.948, 1100.892, 341.209, 21.01, 17.195, 1.02, 
  1185., 110.655, 8013., 748.25, "", "", "", "", 32916., "", "", 3.074, 
  38125., 3.56, 0.309, 3.2, "tests performed", "", "", "", "", "", "", "", 
  "", "", 73.15, 1.0708982*^7, 137.176, 43.3, 19.027, 11.58, 32605.906, "", 
  227.485, 6.82, 30.5, 38.3, "", 6.63, 79.38, 0.9}, 
 {"CZE", "Europe", "Czechia", "2020-11-03", 362985., 12089., 11278.857, 
  3913., 259., 195.143, 33895.379, 1128.865, 1053.215, 365.394, 24.185, 
  18.222, 0.98, 1203., 112.336, 8101., 756.468, "", "", "", "", 43629., "", 
  "", 4.074, 37572., 3.508, 0.3, 3.3, "tests performed", "", "", "", "", "", 
  "", "", "", "", 73.15, 1.0708982*^7, 137.176, 43.3, 19.027, 11.58, 
  32605.906, "", 227.485, 6.82, 30.5, 38.3, "", 6.63, 79.38, 0.9}, 
 {"CZE", "Europe", "Czechia", "2020-11-04", 378716., 15731., 11671.857, 
  4133., 220., 208.286, 35364.332, 1468.954, 1089.913, 385.938, 20.544, 
  19.45, 0.96, 1144., 106.826, 8158., 761.79, "", "", "", "", 46117., "", "", 
  4.306, 38429., 3.588, 0.304, 3.3, "tests performed", "", "", "", "", "", 
  "", "", "", "", 73.15, 1.0708982*^7, 137.176, 43.3, 19.027, 11.58, 
  32605.906, "", 227.485, 6.82, 30.5, 38.3, "", 6.63, 79.38, 0.9}, 
 {"CZE", "Europe", "Czechia", "2020-11-05", 391945., 13229., 11696.714, 
  4330., 197., 209.714, 36599.651, 1235.318, 1092.234, 404.333, 18.396, 
  19.583, 0.91, 1148., 107.2, 8141., 760.203, "", "", "", "", 44072., "", "", 
  4.115, 38642., 3.608, 0.303, 3.3, "tests performed", "", "", "", "", "", 
  "", "", "", "", 73.15, 1.0708982*^7, 137.176, 43.3, 19.027, 11.58, 
  32605.906, "", 227.485, 6.82, 30.5, 38.3, "", 6.63, 79.38, 0.9}, 
 {"CZE", "Europe", "Czechia", "2020-11-06", 403497., 11552., 11403.429, 
  4484., 154., 200.857, 37678.371, 1078.721, 1064.847, 418.714, 14.38, 
  18.756, 0.88, 1166., 108.881, 8033., 750.118, "", "", "", "", 40888., "", 
  "", 3.818, 37794., 3.529, 0.302, 3.3, "tests performed", "", "", "", "", 
  "", "", "", "", "", 73.15, 1.0708982*^7, 137.176, 43.3, 19.027, 11.58, 
  32605.906, "", 227.485, 6.82, 30.5, 38.3, "", 6.63, 79.38, 0.9}, 
 {"CZE", "Europe", "Czechia", "2020-11-07", 411220., 7723., 10874., 4681., 
  197., 204.286, 38399.542, 721.17, 1015.409, 437.11, 18.396, 19.076, 0.85, 
  1122., 104.772, 7406., 691.569, "", "", "", "", 26527., "", "", 2.477, 
  36399., 3.399, 0.299, 3.3, "tests performed", "", "", "", "", "", "", "", 
  "", "", 73.15, 1.0708982*^7, 137.176, 43.3, 19.027, 11.58, 32605.906, "", 
  227.485, 6.82, 30.5, 38.3, "", 6.63, 79.38, 0.9}, 
 {"CZE", "Europe", "Czechia", "2020-11-08", 414828., 3608., 10454.857, 4858., 
  177., 204.143, 38736.455, 336.913, 976.27, 453.638, 16.528, 19.063, 0.83, 
  1128., 105.332, 7385., 689.608, 2015.832, 188.237, 12846.045, 1199.558, 
  14001., "", "", 1.307, 35450., 3.31, 0.295, 3.4, "tests performed", "", "", 
  "", "", "", "", "", "", "", 73.15, 1.0708982*^7, 137.176, 43.3, 19.027, 
  11.58, 32605.906, "", 227.485, 6.82, 30.5, 38.3, "", 6.63, 79.38, 0.9}, 
 {"CZE", "Europe", "Czechia", "2020-11-09", 417181., 2353., 9469.286, 5028., 
  170., 196.286, 38956.177, 219.722, 884.238, 469.512, 15.875, 18.329, 0.79, 
  1129., 105.426, 7669., 716.128, "", "", "", "", 31782., "", "", 2.968, 
  35288., 3.295, 0.283, 3.5, "tests performed", "", "", "", "", "", "", "", 
  "", "", 73.15, 1.0708982*^7, 137.176, 43.3, 19.027, 11.58, 32605.906, "", 
  227.485, 6.82, 30.5, 38.3, "", 6.63, 79.38, 0.9}, 
 {"CZE", "Europe", "Czechia", "2020-11-10", 429880., 12699., 9556.429, 5323., 
  295., 201.429, 40142.004, 1185.827, 892.375, 497.059, 27.547, 18.809, 0.79, 
  1083., 101.13, 7499., 700.253, "", "", "", "", 43537., "", "", 4.065, 
  35275., 3.294, 0.271, 3.7, "tests performed", "", "", "", "", "", "", "", 
  "", "", 73.15, 1.0708982*^7, 137.176, 43.3, 19.027, 11.58, 32605.906, "", 
  227.485, 6.82, 30.5, 38.3, "", 6.63, 79.38, 0.9}, 
 {"CZE", "Europe", "Czechia", "2020-11-11", 438805., 8925., 8584.143, 5570., 
  247., 205.286, 40975.417, 833.413, 801.583, 520.124, 23.065, 19.169, 0.75, 
  1036., 96.741, 7254., 677.375, "", "", "", "", 47156., "", "", 4.403, 
  35423., 3.308, 0.243, 4.1, "tests performed", "", "", "", "", "", "", "", 
  "", "", 73.15, 1.0708982*^7, 137.176, 43.3, 19.027, 11.58, 32605.906, "", 
  227.485, 6.82, 30.5, 38.3, "", 6.63, 79.38, 0.9}, 
 {"CZE", "Europe", "Czechia", "2020-11-12", 446675., 7870., 7818.571, 5755., 
  185., 203.571, 41710.314, 734.897, 730.095, 537.399, 17.275, 19.009, 0.72, 
  1062., 99.169, 7096., 662.621, "", "", "", "", 44456., "", "", 4.151, 
  35478., 3.313, 0.221, 4.5, "tests performed", "", "", "", "", "", "", "", 
  "", "", 73.15, 1.0708982*^7, 137.176, 43.3, 19.027, 11.58, 32605.906, "", 
  227.485, 6.82, 30.5, 38.3, "", 6.63, 79.38, 0.9}, 
 {"CZE", "Europe", "Czechia", "2020-11-13", 454030., 7355., 7219., 5926., 
  171., 206., 42397.12, 686.807, 674.107, 553.367, 15.968, 19.236, 0.71, 
  1045., 97.582, 6987., 652.443, "", "", "", "", 44204., "", "", 4.128, 
  35952., 3.357, 0.201, 5., "tests performed", "", "", "", "", "", "", "", 
  "", "", 73.15, 1.0708982*^7, 137.176, 43.3, 19.027, 11.58, 32605.906, "", 
  227.485, 6.82, 30.5, 38.3, "", 6.63, 79.38, 0.9}, 
 {"CZE", "Europe", "Czechia", "2020-11-14", 458229., 4199., 6715.571, 6058., 
  132., 196.714, 42789.221, 392.101, 627.097, 565.693, 12.326, 18.369, 0.71, 
  1024., 95.621, 6461., 603.325, "", "", "", "", 17843., "", "", 1.666, 
  34711., 3.241, 0.194, 5.2, "tests performed", "", "", "", "", "", "", "", 
  "", "", 73.15, 1.0708982*^7, 137.176, 43.3, 19.027, 11.58, 32605.906, "", 
  227.485, 6.82, 30.5, 38.3, "", 6.63, 79.38, 0.9}, 
 {"CZE", "Europe", "Czechia", "2020-11-15", 460116., 1887., 6469.714, 6208., 
  150., 192.857, 42965.428, 176.207, 604.139, 579.7, 14.007, 18.009, 0.72, 
  1010., 94.313, 6306., 588.851, 1855.607, 173.276, 11593.285, 1082.576, 
  11967., "", "", 1.117, 34421., 3.214, 0.188, 5.3, "tests performed", "", 
  "", "", "", "", "", "", "", "", 73.15, 1.0708982*^7, 137.176, 43.3, 19.027, 
  11.58, 32605.906, "", 227.485, 6.82, 30.5, 38.3, "", 6.63, 79.38, 0.9}, 
 {"CZE", "Europe", "Czechia", "2020-11-16", 465523., 5407., 6906., 6416., 
  208., 198.286, 43470.332, 504.903, 644.879, 599.123, 19.423, 18.516, 0.71, 
  960., 89.644, 6528., 609.582, "", "", "", "", 44745., "", "", 4.178, 
  36273., 3.387, 0.176, 5.7, "tests performed", "", "", "", "", "", "", "", 
  "", "", 73.15, 1.0708982*^7, 137.176, 43.3, 19.027, 11.58, 32605.906, "", 
  227.485, 6.82, 30.5, 38.3, "", 6.63, 79.38, 0.9}, 
 {"CZE", "Europe", "Czechia", "2020-11-17", 469769., 4246., 5698.429, 6558., 
  142., 176.429, 43866.821, 396.49, 532.117, 612.383, 13.26, 16.475, 0.68, 
  895., 83.575, 6084., 568.121, "", "", "", "", 22241., "", "", 2.077, 
  33230., 3.103, 0.172, 5.8, "tests performed", "", "", "", "", "", "", "", 
  "", "", 73.15, 1.0708982*^7, 137.176, 43.3, 19.027, 11.58, 32605.906, "", 
  227.485, 6.82, 30.5, 38.3, "", 6.63, 79.38, 0.9}, 
 {"CZE", "Europe", "Czechia", "2020-11-18", 475284., 5515., 5211.286, 6740., 
  182., 167.143, 44381.81, 514.988, 486.628, 629.378, 16.995, 15.608, 0.68, 
  887., 82.828, 6458., 603.045, "", "", "", "", 47234., "", "", 4.411, 
  33241., 3.104, 0.157, 6.4, "tests performed", "", "", "", "", "", "", "", 
  "", "", 69.44, 1.0708982*^7, 137.176, 43.3, 19.027, 11.58, 32605.906, "", 
  227.485, 6.82, 30.5, 38.3, "", 6.63, 79.38, 0.9}, 
 {"CZE", "Europe", "Czechia", "2020-11-19", 481755., 6471., 5011.429, 6874., 
  134., 159.857, 44986.069, 604.259, 467.965, 641.891, 12.513, 14.927, 0.7, 
  884., 82.548, 6225., 581.288, "", "", "", "", 34559., "", "", 3.227, 
  31828., 2.972, 0.158, 6.3, "tests performed", "", "", "", "", "", "", "", 
  "", "", 69.44, 1.0708982*^7, 137.176, 43.3, 19.027, 11.58, 32605.906, "", 
  227.485, 6.82, 30.5, 38.3, "", 6.63, 79.38, 0.9}, 
 {"CZE", "Europe", "Czechia", "2020-11-20", 487563., 5808., 4790.429, 7021., 
  147., 156.429, 45528.417, 542.348, 447.328, 655.618, 13.727, 14.607, 0.72, 
  824., 76.945, 5995., 559.81, "", "", "", "", 33989., "", "", 3.174, 30368., 
  2.836, 0.158, 6.3, "tests performed", "", "", "", "", "", "", "", "", "", 
  69.44, 1.0708982*^7, 137.176, 43.3, 19.027, 11.58, 32605.906, "", 227.485, 
  6.82, 30.5, 38.3, "", 6.63, 79.38, 0.9}, {"CZE", "Europe", "Czechia", 
  "2020-11-21", 490750., 3187., 4645.857, 7095., 74., 148.143, 45826.018, 
  297.601, 433.828, 662.528, 6.91, 13.834, 0.74, 819., 76.478, 5358., 
  500.328, "", "", "", "", 23306., "", "", 2.176, 31149., 2.909, 0.149, 6.7, 
  "tests performed", "", "", "", "", "", "", "", "", "", 69.44, 1.0708982*^7, 
  137.176, 43.3, 19.027, 11.58, 32605.906, "", 227.485, 6.82, 30.5, 38.3, "", 
  6.63, 79.38, 0.9}, {"CZE", "Europe", "Czechia", "2020-11-22", 492263., 
  1513., 4592.429, 7196., 101., 141.143, 45967.301, 141.283, 428.839, 
  671.959, 9.431, 13.18, 0.77, 813., 75.918, 5321., 496.873, 1634.296, 
  152.61, 9440.261, 881.527, 12453., "", "", 1.163, 31218., 2.915, 0.147, 
  6.8, "tests performed", "", "", "", "", "", "", "", "", "", 69.44, 
  1.0708982*^7, 137.176, 43.3, 19.027, 11.58, 32605.906, "", 227.485, 6.82, 
  30.5, 38.3, "", 6.63, 79.38, 0.9}, {"CZE", "Europe", "Czechia", 
  "2020-11-23", 496638., 4375., 4445., 7360., 164., 134.857, 46375.837, 
  408.536, 415.072, 687.274, 15.314, 12.593, 0.79, 821., 76.665, 5678., 
  530.209, "", "", "", "", 64771., "", "", 6.048, 34079., 3.182, 0.13, 7.7, 
  "tests performed", "", "", "", "", "", "", "", "", "", 69.44, 1.0708982*^7, 
  137.176, 43.3, 19.027, 11.58, 32605.906, "", 227.485, 6.82, 30.5, 38.3, "", 
  6.63, 79.38, 0.9}, {"CZE", "Europe", "Czechia", "2020-11-24", 502534., 
  5896., 4680.714, 7499., 139., 134.429, 46926.403, 550.566, 437.083, 
  700.253, 12.98, 12.553, 0.77, 790., 73.77, 5508., 514.335, "", "", "", "", 
  39140., "", "", 3.655, 36493., 3.408, 0.128, 7.8, "tests performed", "", 
  "", "", "", "", "", "", "", "", 69.44, 1.0708982*^7, 137.176, 43.3, 19.027, 
  11.58, 32605.906, "", 227.485, 6.82, 30.5, 38.3, "", 6.63, 79.38, 0.9}, 
 {"CZE", "Europe", "Czechia", "2020-11-25", 505215., 2681., 4275.857, 7611., 
  112., 124.429, 47176.753, 250.351, 399.278, 710.712, 10.459, 11.619, 0.75, 
  747., 69.755, 5296., 494.538, "", "", "", "", 37286., "", "", 3.482, 
  35072., 3.275, 0.131, 7.6, "tests performed", "", "", "", "", "", "", "", 
  "", "", 69.44, 1.0708982*^7, 137.176, 43.3, 19.027, 11.58, 32605.906, "", 
  227.485, 6.82, 30.5, 38.3, "", 6.63, 79.38, 0.9}, 
 {"CZE", "Europe", "Czechia", "2020-11-26", 511520., 6305., 4252.143, 7779., 
  168., 129.286, 47765.511, 588.758, 397.063, 726.4, 15.688, 12.073, 0.77, 
  744., 69.474, 5140., 479.971, "", "", "", "", 33256., "", "", 3.105, 
  34886., 3.258, 0.122, 8.2, "tests performed", "", "", "", "", "", "", "", 
  "", "", 69.44, 1.0708982*^7, 137.176, 43.3, 19.027, 11.58, 32605.906, "", 
  227.485, 6.82, 30.5, 38.3, "", 6.63, 79.38, 0.9}, 
 {"CZE", "Europe", "Czechia", "2020-11-27", 515984., 4464., 4060.143, 7967., 
  188., 135.143, 48182.358, 416.846, 379.134, 743.955, 17.555, 12.62, 0.79, 
  705., 65.833, 4926., 459.988, "", "", "", "", 35642., "", "", 3.328, 
  35122., 3.28, 0.115, 8.7, "tests performed", "", "", "", "", "", "", "", 
  "", "", 69.44, 1.0708982*^7, 137.176, 43.3, 19.027, 11.58, 32605.906, "", 
  227.485, 6.82, 30.5, 38.3, "", 6.63, 79.38, 0.9}, 
 {"CZE", "Europe", "Czechia", "2020-11-28", 518649., 2665., 3985.571, 8054., 
  87., 137., 48431.214, 248.857, 372.171, 752.079, 8.124, 12.793, 0.81, 653., 
  60.977, 4458., 416.286, "", "", "", "", 20906., "", "", 1.952, 34779., 
  3.248, 0.114, 8.8, "tests performed", "", "", "", "", "", "", "", "", "", 
  69.44, 1.0708982*^7, 137.176, 43.3, 19.027, 11.58, 32605.906, "", 227.485, 
  6.82, 30.5, 38.3, "", 6.63, 79.38, 0.9}, {"CZE", "Europe", "Czechia", 
  "2020-11-29", 519723., 1074., 3922.857, 8138., 84., 134.571, 48531.504, 
  100.29, 366.315, 759.923, 7.844, 12.566, 0.84, 639., 59.67, 4523., 422.356, 
  1409.981, 131.663, 8310.674, 776.047, 10070., "", "", 0.94, 34439., 3.216, 
  0.114, 8.8, "tests performed", "", "", "", "", "", "", "", "", "", 69.44, 
  1.0708982*^7, 137.176, 43.3, 19.027, 11.58, 32605.906, "", 227.485, 6.82, 
  30.5, 38.3, "", 6.63, 79.38, 0.9}, {"CZE", "Europe", "Czechia", 
  "2020-11-30", 523298., 3575., 3808.571, 8295., 157., 133.571, 48865.336, 
  333.832, 355.643, 774.583, 14.661, 12.473, 0.88, 666., 62.191, 4818., 
  449.903, "", "", "", "", 63053., "", "", 5.888, 34193., 3.193, 0.111, 9., 
  "tests performed", "", "", "", "", "", "", "", "", "", 69.44, 1.0708982*^7, 
  137.176, 43.3, 19.027, 11.58, 32605.906, "", 227.485, 6.82, 30.5, 38.3, "", 
  6.63, 79.38, 0.9}, {"CZE", "Europe", "Czechia", "2020-12-01", 528474., 
  5176., 3705.714, 8407., 112., 129.714, 49348.668, 483.333, 346.038, 
  785.042, 10.459, 12.113, 0.88, 590., 55.094, 4649., 434.122, "", "", "", 
  "", 40305., "", "", 3.764, 34360., 3.209, 0.108, 9.3, "tests performed", 
  "", "", "", "", "", "", "", "", "", 69.44, 1.0708982*^7, 137.176, 43.3, 
  19.027, 11.58, 32605.906, "", 227.485, 6.82, 30.5, 38.3, "", 6.63, 79.38, 
  0.9}, {"CZE", "Europe", "Czechia", "2020-12-02", 533042., 4568., 3975.286, 
  8515., 108., 129.143, 49775.226, 426.558, 371.21, 795.127, 10.085, 12.059, 
  0.87, 590., 55.094, 4545., 424.41, "", "", "", "", 37663., "", "", 3.517, 
  34414., 3.214, 0.106, 9.4, "tests performed", "", "", "", "", "", "", "", 
  "", "", 69.44, 1.0708982*^7, 137.176, 43.3, 19.027, 11.58, 32605.906, "", 
  227.485, 6.82, 30.5, 38.3, "", 6.63, 79.38, 0.9}, 
 {"CZE", "Europe", "Czechia", "2020-12-03", 537663., 4621., 3734.714, 8641., 
  126., 123.143, 50206.733, 431.507, 348.746, 806.893, 11.766, 11.499, 0.87, 
  582., 54.347, 4500., 420.208, "", "", "", "", 33091., "", "", 3.09, 34390., 
  3.211, 0.109, 9.2, "tests performed", "", "", "", "", "", "", "", "", "", 
  62.04, 1.0708982*^7, 137.176, 43.3, 19.027, 11.58, 32605.906, "", 227.485, 
  6.82, 30.5, 38.3, "", 6.63, 79.38, 0.9}, {"CZE", "Europe", "Czechia", 
  "2020-12-04", 542406., 4743., 3774.571, 8738., 97., 110.143, 50649.632, 
  442.899, 352.468, 815.951, 9.058, 10.285, 0.89, 577., 53.88, 4457., 
  416.193, "", "", "", "", 32083., "", "", 2.996, 33882., 3.164, 0.111, 9., 
  "tests performed", "", "", "", "", "", "", "", "", "", 62.04, 1.0708982*^7, 
  137.176, 43.3, 19.027, 11.58, 32605.906, "", 227.485, 6.82, 30.5, 38.3, "", 
  6.63, 79.38, 0.9}, {"CZE", "Europe", "Czechia", "2020-12-05", 544179., 
  1773., 3647.143, 8815., 77., 108.714, 50815.194, 165.562, 340.569, 823.141, 
  7.19, 10.152, 0.9, 562., 52.479, 4095., 382.389, "", "", "", "", 16757., 
  "", "", 1.565, 33289., 3.109, 0.116, 8.6, "tests performed", "", "", "", 
  "", "", "", "", "", "", 62.04, 1.0708982*^7, 137.176, 43.3, 19.027, 11.58, 
  32605.906, "", 227.485, 6.82, 30.5, 38.3, "", 6.63, 79.38, 0.9}, 
 {"CZE", "Europe", "Czechia", "2020-12-06", 546833., 2654., 3872.857, 8902., 
  87., 109.143, 51063.024, 247.829, 361.646, 831.265, 8.124, 10.192, 0.95, 
  553., 51.639, 4142., 386.778, 1224.72, 114.364, 7400.395, 691.046, 10088., 
  "", "", 0.942, 33291., 3.109, 0.116, 8.6, "tests performed", "", "", "", 
  "", "", "", "", "", "", 62.04, 1.0708982*^7, 137.176, 43.3, 19.027, 11.58, 
  32605.906, "", 227.485, 6.82, 30.5, 38.3, "", 6.63, 79.38, 0.9}, 
 {"CZE", "Europe", "Czechia", "2020-12-07", 546833., 0., 3362.143, 8902., 0., 
  86.714, 51063.024, 0., 313.955, 831.265, 0., 8.097, 0.97, 562., 52.479, 
  4483., 418.621, "", "", "", "", 49382., "", "", 4.611, 31338., 2.926, 
  0.127, 7.9, "tests performed", "", "", "", "", "", "", "", "", "", 62.04, 
  1.0708982*^7, 137.176, 43.3, 19.027, 11.58, 32605.906, "", 227.485, 6.82, 
  30.5, 38.3, "", 6.63, 79.38, 0.9}, {"CZE", "Europe", "Czechia", 
  "2020-12-08", 551070., 4237., 3228., 9036., 134., 89.857, 51458.673, 
  395.649, 301.429, 843.778, 12.513, 8.391, 1.04, 554., 51.732, 4391., 
  410.03, "", "", "", "", 37949., "", "", 3.544, 31002., 2.895, 0.131, 7.6, 
  "tests performed", "", "", "", "", "", "", "", "", "", 62.04, 1.0708982*^7, 
  137.176, 43.3, 19.027, 11.58, 32605.906, "", 227.485, 6.82, 30.5, 38.3, "", 
  6.63, 79.38, 0.9}, {"CZE", "Europe", "Czechia", "2020-12-09", 556927., 
  5857., 3412.143, 9136., 100., 88.714, 52005.597, 546.924, 318.624, 853.116, 
  9.338, 8.284, 1.11, 537., 50.145, 4448., 415.352, "", "", "", "", 36527., 
  "", "", 3.411, 30840., 2.88, 0.14, 7.1, "tests performed", "", "", "", "", 
  "", "", "", "", "", 62.04, 1.0708982*^7, 137.176, 43.3, 19.027, 11.58, 
  32605.906, "", 227.485, 6.82, 30.5, 38.3, "", 6.63, 79.38, 0.9}, 
 {"CZE", "Europe", "Czechia", "2020-12-10", 563333., 6406., 3667.143, 9226., 
  90., 83.571, 52603.786, 598.189, 342.436, 861.52, 8.404, 7.804, 1.17, 559., 
  52.199, 4536., 423.57, "", "", "", "", 35020., "", "", 3.27, 31115., 2.906, 
  0.145, 6.9, "tests performed", "", "", "", "", "", "", "", "", "", 62.04, 
  1.0708982*^7, 137.176, 43.3, 19.027, 11.58, 32605.906, "", 227.485, 6.82, 
  30.5, 38.3, "", 6.63, 79.38, 0.9}, {"CZE", "Europe", "Czechia", 
  "2020-12-11", 569205., 5872., 3828.429, 9341., 115., 86.143, 53152.111, 
  548.325, 357.497, 872.258, 10.739, 8.044, 1.21, 576., 53.787, 4517., 
  421.795, "", "", "", "", 39355., "", "", 3.675, 32154., 3.003, 0.147, 6.8, 
  "tests performed", "", "", "", "", "", "", "", "", "", 62.04, 1.0708982*^7, 
  137.176, 43.3, 19.027, 11.58, 32605.906, "", 227.485, 6.82, 30.5, 38.3, "", 
  6.63, 79.38, 0.9}, {"CZE", "Europe", "Czechia", "2020-12-12", 575422., 
  6217., 4463.286, 9450., 109., 90.714, 53732.652, 580.541, 416.78, 882.437, 
  10.178, 8.471, 1.24, 561., 52.386, 4287., 400.318, "", "", "", "", 20333., 
  "", "", 1.899, 32665., 3.05, 0.146, 6.8, "tests performed", "", "", "", "", 
  "", "", "", "", "", 62.04, 1.0708982*^7, 137.176, 43.3, 19.027, 11.58, 
  32605.906, "", 227.485, 6.82, 30.5, 38.3, "", 6.63, 79.38, 0.9}, 
 {"CZE", "Europe", "Czechia", "2020-12-13", 579079., 3657., 4606.571, 9535., 
  85., 90.429, 54074.141, 341.489, 430.16, 890.374, 7.937, 8.444, 1.23, 574., 
  53.6, 4397., 410.59, 1206.695, 112.681, 7259.197, 677.861, 12536., "", "", 
  1.171, 33015., 3.083, 0.148, 6.8, "tests performed", "", "", "", "", "", 
  "", "", "", "", 62.04, 1.0708982*^7, 137.176, 43.3, 19.027, 11.58, 
  32605.906, "", 227.485, 6.82, 30.5, 38.3, "", 6.63, 79.38, 0.9}, 
 {"CZE", "Europe", "Czechia", "2020-12-14", 581079., 2000., 4892.286, 9609., 
  74., 101., 54260.9, 186.759, 456.839, 897.284, 6.91, 9.431, 1.22, 602., 
  56.214, 4754., 443.926, "", "", "", "", 51745., "", "", 4.832, 33352., 
  3.114, 0.151, 6.6, "tests performed", "", "", "", "", "", "", "", "", "", 
  62.04, 1.0708982*^7, 137.176, 43.3, 19.027, 11.58, 32605.906, "", 227.485, 
  6.82, 30.5, 38.3, "", 6.63, 79.38, 0.9}, {"CZE", "Europe", "Czechia", 
  "2020-12-15", 586251., 5172., 5025.857, 9743., 134., 101., 54743.859, 
  482.959, 469.312, 909.797, 12.513, 9.431, 1.23, 592., 55.281, 4731., 
  441.779, "", "", "", "", 44851., "", "", 4.188, 34338., 3.206, 0.155, 6.5, 
  "tests performed", "", "", "", "", "", "", "", "", "", 62.04, 1.0708982*^7, 
  137.176, 43.3, 19.027, 11.58, 32605.906, "", 227.485, 6.82, 30.5, 38.3, "", 
  6.63, 79.38, 0.9}, {"CZE", "Europe", "Czechia", "2020-12-16", 594148., 
  7897., 5317.286, 9882., 139., 106.571, 55481.277, 737.418, 496.526, 
  922.777, 12.98, 9.952, 1.26, 600., 56.028, 4699., 438.791, "", "", "", "", 
  52420., "", "", 4.895, 36609., 3.419, 0.152, 6.6, "tests performed", "", 
  "", "", "", "", "", "", "", "", 62.04, 1.0708982*^7, 137.176, 43.3, 19.027, 
  11.58, 32605.906, "", 227.485, 6.82, 30.5, 38.3, "", 6.63, 79.38, 0.9}, 
 {"CZE", "Europe", "Czechia", "2020-12-17", 602404., 8256., 5581.571, 10036., 
  154., 115.714, 56252.219, 770.942, 521.205, 937.157, 14.38, 10.805, 1.28, 
  596., 55.654, 4754., 443.926, "", "", "", "", 49935., "", "", 4.663, 
  38739., 3.617, 0.151, 6.6, "tests performed", "", "", "", "", "", "", "", 
  "", "", 62.04, 1.0708982*^7, 137.176, 43.3, 19.027, 11.58, 32605.906, "", 
  227.485, 6.82, 30.5, 38.3, "", 6.63, 79.38, 0.9}, 
 {"CZE", "Europe", "Czechia", "2020-12-18", 610006., 7602., 5828.714, 10163., 
  127., 117.429, 56962.09, 709.871, 544.283, 949.016, 11.859, 10.965, 1.31, 
  598., 55.841, 4771., 445.514, "", "", "", "", 61442., "", "", 5.737, 
  41895., 3.912, 0.148, 6.8, "tests performed", "", "", "", "", "", "", "", 
  "", "", 65.74, 1.0708982*^7, 137.176, 43.3, 19.027, 11.58, 32605.906, "", 
  227.485, 6.82, 30.5, 38.3, "", 6.63, 79.38, 0.9}, 
 {"CZE", "Europe", "Czechia", "2020-12-19", 618836., 8830., 6202., 10271., 
  108., 117.286, 57786.632, 824.541, 579.14, 959.101, 10.085, 10.952, 1.33, 
  597., 55.748, 4477., 418.06, "", "", "", "", 35345., "", "", 3.301, 44039., 
  4.112, 0.146, 6.8, "tests performed", "", "", "", "", "", "", "", "", "", 
  65.74, 1.0708982*^7, 137.176, 43.3, 19.027, 11.58, 32605.906, "", 227.485, 
  6.82, 30.5, 38.3, "", 6.63, 79.38, 0.9}, {"CZE", "Europe", "Czechia", 
  "2020-12-20", 624140., 5304., 6437.286, 10331., 60., 113.714, 58281.917, 
  495.285, 601.111, 964.704, 5.603, 10.619, 1.3, 614., 57.335, 4572., 
  426.931, 1250.757, 116.795, 7648.744, 714.236, 23849., "", "", 2.227, 
  45655., 4.263, 0.146, 6.8, "tests performed", "", "", "", "", "", "", "", 
  "", "", 65.74, 1.0708982*^7, 137.176, 43.3, 19.027, 11.58, 32605.906, "", 
  227.485, 6.82, 30.5, 38.3, "", 6.63, 79.38, 0.9}, 
 {"CZE", "Europe", "Czechia", "2020-12-21", 627523., 3383., 6634.857, 10411., 
  80., 114.571, 58597.82, 315.903, 619.56, 972.175, 7.47, 10.699, 1.27, 627., 
  58.549, 4951., 462.322, "", "", "", "", 78892., "", "", 7.367, 49533., 
  4.625, 0.142, 7., "tests performed", "", "", "", "", "", "", "", "", "", 
  69.44, 1.0708982*^7, 137.176, 43.3, 19.027, 11.58, 32605.906, "", 227.485, 
  6.82, 30.5, 38.3, "", 6.63, 79.38, 0.9}, {"CZE", "Europe", "Czechia", 
  "2020-12-22", 635414., 7891., 7023.286, 10562., 151., 117., 59334.678, 
  736.858, 655.831, 986.275, 14.1, 10.925, 1.24, 636., 59.389, 4930., 
  460.361, "", "", "", "", 77853., "", "", 7.27, 54248., 5.066, 0.138, 7.2, 
  "tests performed", "", "", "", "", "", "", "", "", "", 69.44, 1.0708982*^7, 
  137.176, 43.3, 19.027, 11.58, 32605.906, "", 227.485, 6.82, 30.5, 38.3, "", 
  6.63, 79.38, 0.9}, {"CZE", "Europe", "Czechia", "2020-12-23", 646312., 
  10898., 7452., 10664., 102., 111.714, 60352.329, 1017.65, 695.864, 995.8, 
  9.525, 10.432, 1.23, 666., 62.191, 4953., 462.509, "", "", "", "", 86613., 
  "", "", 8.088, 59133., 5.522, 0.141, 7.1, "tests performed", "", "", "", 
  "", "", "", "", "", "", 73.15, 1.0708982*^7, 137.176, 43.3, 19.027, 11.58, 
  32605.906, "", 227.485, 6.82, 30.5, 38.3, "", 6.63, 79.38, 0.9}, 
 {"CZE", "Europe", "Czechia", "2020-12-24", 660461., 14149., 8293.857, 
  10776., 112., 105.714, 61673.556, 1321.227, 774.477, 1006.258, 10.459, 
  9.872, 1.2, 644., 60.136, 4305., 401.999, "", "", "", "", 19435., "", "", 
  1.815, 54776., 5.115, 0.143, 7., "tests performed", "", "", "", "", "", "", 
  "", "", "", 73.15, 1.0708982*^7, 137.176, 43.3, 19.027, 11.58, 32605.906, 
  "", 227.485, 6.82, 30.5, 38.3, "", 6.63, 79.38, 0.9}, 
 {"CZE", "Europe", "Czechia", "2020-12-25", 664863., 4402., 7836.714, 10859., 
  83., 99.429, 62084.613, 411.057, 731.789, 1014.009, 7.751, 9.285, 1.13, 
  657., 61.35, 4381., 409.096, "", "", "", "", 14582., "", "", 1.362, 48081., 
  4.49, 0.145, 6.9, "tests performed", "", "", "", "", "", "", "", "", "", 
  73.15, 1.0708982*^7, 137.176, 43.3, 19.027, 11.58, 32605.906, "", 227.485, 
  6.82, 30.5, 38.3, "", 6.63, 79.38, 0.9}, {"CZE", "Europe", "Czechia", 
  "2020-12-26", 667569., 2706., 6961.857, 10950., 91., 97., 62337.298, 
  252.685, 650.095, 1022.506, 8.498, 9.058, 1.13, 700., 65.366, 4644., 
  433.655, "", "", "", "", 20254., "", "", 1.891, 45925., 4.288, 0.145, 6.9, 
  "tests performed", "", "", "", "", "", "", "", "", "", 73.15, 1.0708982*^7, 
  137.176, 43.3, 19.027, 11.58, 32605.906, "", 227.485, 6.82, 30.5, 38.3, "", 
  6.63, 79.38, 0.9}, {"CZE", "Europe", "Czechia", "2020-12-27", 670599., 
  3030., 6637., 11044., 94., 101.857, 62620.238, 282.94, 619.76, 1031.284, 
  8.778, 9.511, 1.17, 732., 68.354, 4957., 462.882, 1387.95, 129.606, 
  8231.563, 768.66, 22639., "", "", 2.114, 45753., 4.272, 0.146, 6.8, 
  "tests performed", 1253., 1253., "", "", "", 0.01, 0.01, "", "", 73.15, 
  1.0708982*^7, 137.176, 43.3, 19.027, 11.58, 32605.906, "", 227.485, 6.82, 
  30.5, 38.3, "", 6.63, 79.38, 0.9}, {"CZE", "Europe", "Czechia", 
  "2020-12-28", 674340., 3741., 6688.143, 11152., 108., 105.857, 62969.571, 
  349.333, 624.536, 1041.369, 10.085, 9.885, 1.25, 784., 73.21, 5709., 
  533.104, "", "", "", "", 73764., "", "", 6.888, 45020., 4.204, 0.158, 6.3, 
  "tests performed", 3545., 3545., "", 2292., 2292., 0.03, 0.03, "", 214., 
  73.15, 1.0708982*^7, 137.176, 43.3, 19.027, 11.58, 32605.906, "", 227.485, 
  6.82, 30.5, 38.3, "", 6.63, 79.38, 0.9}, {"CZE", "Europe", "Czechia", 
  "2020-12-29", 685202., 10862., 7112.571, 11302., 150., 105.714, 63983.86, 
  1014.289, 664.169, 1055.376, 14.007, 9.872, 1.33, 847., 79.092, 5959., 
  556.449, "", "", "", "", 67307., "", "", 6.285, 43513., 4.063, 0.182, 5.5, 
  "tests performed", 6993., 6993., "", 3448., 2870., 0.07, 0.07, "", 268., 
  73.15, 1.0708982*^7, 137.176, 43.3, 19.027, 11.58, 32605.906, "", 227.485, 
  6.82, 30.5, 38.3, "", 6.63, 79.38, 0.9}, {"CZE", "Europe", "Czechia", 
  "2020-12-30", 701622., 16420., 7901.429, 11429., 127., 109.286, 65517.152, 
  1533.292, 737.832, 1067.235, 11.859, 10.205, 1.37, 864., 80.68, 6125., 
  571.95, "", "", "", "", 67131., "", "", 6.269, 40730., 3.803, 0.205, 4.9, 
  "tests performed", 10469., 10469., "", 3476., 3072., 0.1, 0.1, "", 287., 
  73.15, 1.0708982*^7, 137.176, 43.3, 19.027, 11.58, 32605.906, "", 227.485, 
  6.82, 30.5, 38.3, "", 6.63, 79.38, 0.9}, {"CZE", "Europe", "Czechia", 
  "2020-12-31", 718661., 17039., 8314.286, 11580., 151., 114.857, 67108.246, 
  1591.094, 776.384, 1081.335, 14.1, 10.725, 1.35, 879., 82.081, 6143., 
  573.631, "", "", "", "", 47183., "", "", 4.406, 44694., 4.174, 0.215, 4.7, 
  "tests performed", 11775., 11775., "", 1306., 2630., 0.11, 0.11, "", 246., 
  73.15, 1.0708982*^7, 137.176, 43.3, 19.027, 11.58, 32605.906, "", 227.485, 
  6.82, 30.5, 38.3, "", 6.63, 79.38, 0.9}, {"CZE", "Europe", "Czechia", 
  "2021-01-01", 732022., 13361., 9594.143, 11711., 131., 121.714, 68355.89, 
  1247.644, 895.897, 1093.568, 12.233, 11.366, 1.29, 893., 83.388, 5648., 
  527.408, "", "", "", "", 11635., "", "", 1.086, 44273., 4.134, 0.22, 4.5, 
  "tests performed", 12036., 12036., "", 261., 2157., 0.11, 0.11, "", 201., 
  73.15, 1.0708982*^7, 137.176, 43.3, 19.027, 11.58, 32605.906, "", 227.485, 
  6.82, 30.5, 38.3, "", 6.63, 79.38, 0.9}, {"CZE", "Europe", "Czechia", 
  "2021-01-02", 735469., 3447., 9700., 11827., 116., 125.286, 68677.77, 
  321.879, 905.782, 1104.4, 10.832, 11.699, 1.22, 898., 83.855, 5951., 
  555.702, "", "", "", "", 28970., "", "", 2.705, 45518., 4.25, 0.22, 4.5, 
  "tests performed", 13301., 13301., "", 1265., 2008., 0.12, 0.12, "", 188., 
  73.15, 1.0708982*^7, 137.176, 43.3, 19.027, 11.58, 32605.906, "", 227.485, 
  6.82, 30.5, 38.3, "", 6.63, 79.38, 0.9}, {"CZE", "Europe", "Czechia", 
  "2021-01-03", 740481., 5012., 9983.143, 11960., 133., 130.857, 69145.788, 
  468.018, 932.221, 1116.82, 12.419, 12.219, 1.22, 936., 87.403, 6264., 
  584.93, 1706.397, 159.343, 10238.382, 956.056, 29638., "", "", 2.768, 
  46518., 4.344, 0.223, 4.5, "tests performed", 14215., 14215., "", 914., 
  1852., 0.13, 0.13, "", 173., 73.15, 1.0708982*^7, 137.176, 43.3, 19.027, 
  11.58, 32605.906, "", 227.485, 6.82, 30.5, 38.3, "", 6.63, 79.38, 0.9}, 
 {"CZE", "Europe", "Czechia", "2021-01-04", 746714., 6233., 10339.143, 
  12070., 110., 131.143, 69727.823, 582.035, 965.465, 1127.091, 10.272, 
  12.246, 1.24, 998., 93.193, 7202., 672.52, "", "", "", "", 90686., "", "", 
  8.468, 48936., 4.57, 0.217, 4.6, "tests performed", 17790., 17790., "", 
  3575., 2035., 0.17, 0.17, "", 190., 73.15, 1.0708982*^7, 137.176, 43.3, 
  19.027, 11.58, 32605.906, "", 227.485, 6.82, 30.5, 38.3, "", 6.63, 79.38, 
  0.9}, {"CZE", "Europe", "Czechia", "2021-01-05", 759635., 12921., 
  10633.286, 12257., 187., 136.429, 70934.38, 1206.557, 992.932, 1144.553, 
  17.462, 12.74, 1.25, 1047., 97.768, 7383., 689.421, "", "", "", "", 79111., 
  "", "", 7.387, 50622., 4.727, 0.213, 4.7, "tests performed", 22280., 
  22280., "", 4490., 2184., 0.21, 0.21, "", 204., 73.15, 1.0708982*^7, 
  137.176, 43.3, 19.027, 11.58, 32605.906, "", 227.485, 6.82, 30.5, 38.3, "", 
  6.63, 79.38, 0.9}, {"CZE", "Europe", "Czechia", "2021-01-06", 776967., 
  17332., 10763.571, 12436., 179., 143.857, 72552.835, 1618.454, 1005.098, 
  1161.268, 16.715, 13.433, 1.25, 1087., 101.504, 7374., 688.581, "", "", "", 
  "", 68912., "", "", 6.435, 50876., 4.751, 0.214, 4.7, "tests performed", 
  28099., 28099., "", 5819., 2519., 0.26, 0.26, "", 235., 73.15, 
  1.0708982*^7, 137.176, 43.3, 19.027, 11.58, 32605.906, "", 227.485, 6.82, 
  30.5, 38.3, "", 6.63, 79.38, 0.9}, {"CZE", "Europe", "Czechia", 
  "2021-01-07", 794740., 17773., 10868.429, 12621., 185., 148.714, 74212.469, 
  1659.635, 1014.889, 1178.543, 17.275, 13.887, 1.22, 1128., 105.332, 7513., 
  701.561, "", "", "", "", 67240., "", "", 6.279, 53742., 5.018, 0.207, 4.8, 
  "tests performed", 36040., 36040., "", 7941., 3466., 0.34, 0.34, "", 324., 
  73.15, 1.0708982*^7, 137.176, 43.3, 19.027, 11.58, 32605.906, "", 227.485, 
  6.82, 30.5, 38.3, "", 6.63, 79.38, 0.9}, {"CZE", "Europe", "Czechia", 
  "2021-01-08", 809601., 14861., 11082.714, 12800., 179., 155.571, 75600.183, 
  1387.714, 1034.899, 1195.258, 16.715, 14.527, 1.18, 1126., 105.145, 7308., 
  682.418, "", "", "", "", 69656., "", "", 6.504, 62030., 5.792, 0.201, 5., 
  "tests performed", 45976., 45976., "", 9936., 4849., 0.43, 0.43, "", 453., 
  73.15, 1.0708982*^7, 137.176, 43.3, 19.027, 11.58, 32605.906, "", 227.485, 
  6.82, 30.5, 38.3, "", 6.63, 79.38, 0.9}, {"CZE", "Europe", "Czechia", 
  "2021-01-09", 822716., 13115., 12463.857, 12978., 178., 164.429, 76824.856, 
  1224.673, 1163.869, 1211.88, 16.622, 15.354, 1.13, 1094., 102.157, 6732., 
  628.631, "", "", "", "", 35439., "", "", 3.309, 62955., 5.879, 0.206, 4.9, 
  "tests performed", 47989., 47989., "", 2013., 4955., 0.45, 0.45, "", 463., 
  73.15, 1.0708982*^7, 137.176, 43.3, 19.027, 11.58, 32605.906, "", 227.485, 
  6.82, 30.5, 38.3, "", 6.63, 79.38, 0.9}, {"CZE", "Europe", "Czechia", 
  "2021-01-10", 831165., 8449., 12954.857, 13115., 137., 165., 77613.82, 
  788.964, 1209.719, 1224.673, 12.793, 15.408, 1.07, 1121., 104.678, 6840., 
  638.716, 1952.743, 182.346, 12139.052, 1133.539, 24864., "", "", 2.322, 
  62273., 5.815, 0.204, 4.9, "tests performed", 49739., 49739., "", 1750., 
  5075., 0.46, 0.46, "", 474., 73.15, 1.0708982*^7, 137.176, 43.3, 19.027, 
  11.58, 32605.906, "", 227.485, 6.82, 30.5, 38.3, "", 6.63, 79.38, 0.9}, 
 {"CZE", "Europe", "Czechia", "2021-01-11", 835454., 4289., 12677.143, 
  13272., 157., 171.714, 78014.325, 400.505, 1183.786, 1239.333, 14.661, 
  16.035, 0.99, 1170., 109.254, 7380., 689.141, "", "", "", "", 84140., "", 
  "", 7.857, 61337., 5.728, 0.199, 5., "tests performed", 59530., 59530., "", 
  9791., 5963., 0.56, 0.56, "", 557., 73.15, 1.0708982*^7, 137.176, 43.3, 
  19.027, 11.58, 32605.906, "", 227.485, 6.82, 30.5, 38.3, "", 6.63, 79.38, 
  0.9}, {"CZE", "Europe", "Czechia", "2021-01-12", 844799., 9345., 12166.286, 
  13485., 213., 175.429, 78886.957, 872.632, 1136.082, 1259.223, 19.89, 
  16.381, 0.92, 1155., 107.853, 7434., 694.184, "", "", "", "", 66682., "", 
  "", 6.227, 59562., 5.562, 0.189, 5.3, "tests performed", 72890., 72890., 
  "", 13360., 7230., 0.68, 0.68, "", 675., 73.15, 1.0708982*^7, 137.176, 
  43.3, 19.027, 11.58, 32605.906, "", 227.485, 6.82, 30.5, 38.3, "", 6.63, 
  79.38, 0.9}, {"CZE", "Europe", "Czechia", "2021-01-13", 855600., 10801., 
  11233.286, 13656., 171., 174.286, 79895.549, 1008.593, 1048.959, 1275.191, 
  15.968, 16.275, 0.87, 1144., 106.826, 7259., 677.842, "", "", "", "", 
  60543., "", "", 5.653, 58366., 5.45, 0.176, 5.7, "tests performed", 86364., 
  86364., "", 13474., 8324., 0.81, 0.81, "", 777., 73.15, 1.0708982*^7, 
  137.176, 43.3, 19.027, 11.58, 32605.906, "", 227.485, 6.82, 30.5, 38.3, "", 
  6.63, 79.38, 0.9}, {"CZE", "Europe", "Czechia", "2021-01-14", 866522., 
  10922., 10254.571, 13856., 200., 176.429, 80915.441, 1019.892, 957.567, 
  1293.867, 18.676, 16.475, 0.85, 1146., 107.013, 7182., 670.652, "", "", "", 
  "", 56357., "", "", 5.263, 56812., 5.305, 0.164, 6.1, "tests performed", 
  101523., 101523., "", 15159., 9355., 0.95, 0.95, "", 874., 73.15, 
  1.0708982*^7, 137.176, 43.3, 19.027, 11.58, 32605.906, "", 227.485, 6.82, 
  30.5, 38.3, "", 6.63, 79.38, 0.9}, {"CZE", "Europe", "Czechia", 
  "2021-01-15", 874605., 8083., 9286.286, 14029., 173., 175.571, 81670.228, 
  754.787, 867.149, 1310.022, 16.155, 16.395, 0.85, 1143., 106.733, 7093., 
  662.341, "", "", "", "", 60165., "", "", 5.618, 55456., 5.178, 0.158, 6.3, 
  "tests performed", 115462., 115462., "", 13939., 9927., 1.08, 1.08, "", 
  927., 73.15, 1.0708982*^7, 137.176, 43.3, 19.027, 11.58, 32605.906, "", 
  227.485, 6.82, 30.5, 38.3, "", 6.63, 79.38, 0.9}, 
 {"CZE", "Europe", "Czechia", "2021-01-16", 883906., 9301., 8741.429, 14215., 
  186., 176.714, 82538.751, 868.523, 816.271, 1327.39, 17.369, 16.502, 0.86, 
  1133., 105.799, 6467., 603.886, "", "", "", "", 27346., "", "", 2.554, 
  54300., 5.071, 0.153, 6.5, "tests performed", 118836., 118834., 2., 3374., 
  10121., 1.11, 1.11, 0., 945., 73.15, 1.0708982*^7, 137.176, 43.3, 19.027, 
  11.58, 32605.906, "", 227.485, 6.82, 30.5, 38.3, "", 6.63, 79.38, 0.9}, 
 {"CZE", "Europe", "Czechia", "2021-01-17", 889159., 5253., 8284.857, 14338., 
  123., 174.714, 83029.274, 490.523, 773.636, 1338.876, 11.486, 16.315, 0.86, 
  1117., 104.305, 6435., 600.897, 2004.816, 187.209, 11446.078, 1068.83, 
  17630., "", "", 1.646, 53266., 4.974, 0.151, 6.6, "tests performed", 
  122066., 121430., 636., 3230., 10332., 1.14, 1.13, 0.01, 965., 73.15, 
  1.0708982*^7, 137.176, 43.3, 19.027, 11.58, 32605.906, "", 227.485, 6.82, 
  30.5, 38.3, "", 6.63, 79.38, 0.9}, {"CZE", "Europe", "Czechia", 
  "2021-01-18", 891852., 2693., 8056.857, 14449., 111., 168.143, 83280.745, 
  251.471, 752.346, 1349.241, 10.365, 15.701, 0.85, 1123., 104.865, 6921., 
  646.28, "", "", "", "", 71464., "", "", 6.673, 51455., 4.805, 0.152, 6.6, 
  "tests performed", 136326., 133877., 2449., 14260., 10971., 1.27, 1.25, 
  0.02, 1024., 73.15, 1.0708982*^7, 137.176, 43.3, 19.027, 11.58, 32605.906, 
  "", 227.485, 6.82, 30.5, 38.3, "", 6.63, 79.38, 0.9}, 
 {"CZE", "Europe", "Czechia", "2021-01-19", 899503., 7651., 7814.857, 14646., 
  197., 165.857, 83995.192, 714.447, 729.748, 1367.637, 18.396, 15.488, 0.83, 
  1098., 102.531, 6641., 620.134, "", "", "", "", 55486., "", "", 5.181, 
  49856., 4.656, 0.153, 6.5, "tests performed", 151533., 146383., 5150., 
  15207., 11235., 1.42, 1.37, 0.05, 1049., 73.15, 1.0708982*^7, 137.176, 
  43.3, 19.027, 11.58, 32605.906, "", 227.485, 6.82, 30.5, 38.3, "", 6.63, 
  79.38, 0.9}, {"CZE", "Europe", "Czechia", "2021-01-20", 909131., 9628., 
  7647.286, 14820., 174., 166.286, 84894.25, 899.058, 714.1, 1383.885, 
  16.248, 15.528, 0.82, 1091., 101.877, 6469., 604.072, "", "", "", "", 
  51313., "", "", 4.792, 48537., 4.532, 0.149, 6.7, "tests performed", 
  167771., 159992., 7779., 16238., 11630., 1.57, 1.49, 0.07, 1086., 73.15, 
  1.0708982*^7, 137.176, 43.3, 19.027, 11.58, 32605.906, "", 227.485, 6.82, 
  30.5, 38.3, "", 6.63, 79.38, 0.9}, {"CZE", "Europe", "Czechia", 
  "2021-01-21", 917359., 8228., 7262.429, 14973., 153., 159.571, 85662.577, 
  768.327, 678.162, 1398.172, 14.287, 14.901, 0.83, 1066., 99.543, 6352., 
  593.147, "", "", "", "", 48422., "", "", 4.522, 47404., 4.427, 0.151, 6.6, 
  "tests performed", 185055., 175555., 9500., 17284., 11933., 1.73, 1.64, 
  0.09, 1114., 78.7, 1.0708982*^7, 137.176, 43.3, 19.027, 11.58, 32605.906, 
  "", 227.485, 6.82, 30.5, 38.3, "", 6.63, 79.38, 0.9}, 
 {"CZE", "Europe", "Czechia", "2021-01-22", 924847., 7488., 7177.429, 15130., 
  157., 157.286, 86361.804, 699.226, 670.225, 1412.833, 14.661, 14.687, 0.85, 
  1093., 102.064, 6327., 590.812, "", "", "", "", 58778., "", "", 5.489, 
  47206., 4.408, 0.149, 6.7, "tests performed", 200885., 190352., 10533., 
  15830., 12203., 1.88, 1.78, 0.1, 1140., 78.7, 1.0708982*^7, 137.176, 43.3, 
  19.027, 11.58, 32605.906, "", 227.485, 6.82, 30.5, 38.3, "", 6.63, 79.38, 
  0.9}, {"CZE", "Europe", "Czechia", "2021-01-23", 933361., 8514., 7065., 
  15270., 140., 150.714, 87156.837, 795.034, 659.727, 1425.906, 13.073, 
  14.074, 0.88, 1069., 99.823, 5828., 544.216, "", "", "", "", 26588., "", 
  "", 2.483, 47097., 4.398, 0.147, 6.8, "tests performed", 205031., 193631., 
  11400., 4146., 12314., 1.91, 1.81, 0.11, 1150., 78.7, 1.0708982*^7, 
  137.176, 43.3, 19.027, 11.58, 32605.906, "", 227.485, 6.82, 30.5, 38.3, "", 
  6.63, 79.38, 0.9}, {"CZE", "Europe", "Czechia", "2021-01-24", 937617., 
  4256., 6922.571, 15369., 99., 147.286, 87554.261, 397.423, 646.427, 
  1435.15, 9.245, 13.753, 0.89, 1060., 98.982, 5867., 547.858, 1854.605, 
  173.182, 10476.717, 978.311, 17945., "", "", 1.676, 47142., 4.402, 0.146, 
  6.8, "tests performed", 208139., 195876., 12263., 3108., 12296., 1.94, 
  1.83, 0.11, 1148., 78.7, 1.0708982*^7, 137.176, 43.3, 19.027, 11.58, 
  32605.906, "", 227.485, 6.82, 30.5, 38.3, "", 6.63, 79.38, 0.9}, 
 {"CZE", "Europe", "Czechia", "2021-01-25", 940004., 2387., 6878.857, 15453., 
  84., 143.429, 87777.158, 222.897, 642.345, 1442.994, 7.844, 13.393, 0.89, 
  1037., 96.835, 6287., 587.077, "", "", "", "", 74594., "", "", 6.966, 
  47589., 4.444, 0.142, 7., "tests performed", 220690., 205472., 15218., 
  12551., 12052., 2.06, 1.92, 0.14, 1125., 78.7, 1.0708982*^7, 137.176, 43.3, 
  19.027, 11.58, 32605.906, "", 227.485, 6.82, 30.5, 38.3, "", 6.63, 79.38, 
  0.9}, {"CZE", "Europe", "Czechia", "2021-01-26", 946946., 6942., 6777.571, 
  15618., 165., 138.857, 88425.398, 648.241, 632.887, 1458.402, 15.408, 
  12.966, 0.9, 1041., 97.208, 6254., 583.996, "", "", "", "", 57636., "", "", 
  5.382, 47897., 4.473, 0.14, 7.1, "tests performed", 235139., 215966., 
  19173., 14449., 11944., 2.2, 2.02, 0.18, 1115., 78.7, 1.0708982*^7, 
  137.176, 43.3, 19.027, 11.58, 32605.906, "", 227.485, 6.82, 30.5, 38.3, "", 
  6.63, 79.38, 0.9}, {"CZE", "Europe", "Czechia", "2021-01-27", 956155., 
  9209., 6717.714, 15791., 173., 138.714, 89285.331, 859.932, 627.297, 
  1474.557, 16.155, 12.953, 0.91, 1006., 93.94, 6097., 569.335, "", "", "", 
  "", 59247., "", "", 5.532, 49030., 4.578, 0.138, 7.2, "tests performed", 
  248624., 224956., 23668., 13485., 11550., 2.32, 2.1, 0.22, 1079., 78.7, 
  1.0708982*^7, 137.176, 43.3, 19.027, 11.58, 32605.906, "", 227.485, 6.82, 
  30.5, 38.3, "", 6.63, 79.38, 0.9}, {"CZE", "Europe", "Czechia", 
  "2021-01-28", 964660., 8505., 6757.286, 15944., 153., 138.714, 90079.524, 
  794.193, 630.992, 1488.844, 14.287, 12.953, 0.92, 1003., 93.66, 5991., 
  559.437, "", "", "", "", 54089., "", "", 5.051, 49840., 4.654, 0.137, 7.3, 
  "tests performed", 261741., 231985., 29756., 13117., 10955., 2.44, 2.17, 
  0.28, 1023., 78.7, 1.0708982*^7, 137.176, 43.3, 19.027, 11.58, 32605.906, 
  "", 227.485, 6.82, 30.5, 38.3, "", 6.63, 79.38, 0.9}, 
 {"CZE", "Europe", "Czechia", "2021-01-29", 972642., 7982., 6827.857, 16072., 
  128., 134.571, 90824.88, 745.356, 637.582, 1500.796, 11.953, 12.566, 0.94, 
  978., 91.325, 5934., 554.114, "", "", "", "", 62693., "", "", 5.854, 
  50399., 4.706, 0.134, 7.5, "tests performed", 275736., 238163., 37573., 
  13995., 10693., 2.57, 2.22, 0.35, 999., 78.7, 1.0708982*^7, 137.176, 43.3, 
  19.027, 11.58, 32605.906, "", 227.485, 6.82, 30.5, 38.3, "", 6.63, 79.38, 
  0.9}, {"CZE", "Europe", "Czechia", "2021-01-30", 980714., 8072., 6764.714, 
  16211., 139., 134.429, 91578.639, 753.76, 631.686, 1513.776, 12.98, 12.553, 
  0.96, 959., 89.551, 5488., 512.467, "", "", "", "", 30976., "", "", 2.893, 
  51026., 4.765, 0.132, 7.6, "tests performed", 277536., 238881., 38655., 
  1800., 10358., 2.59, 2.23, 0.36, 967., 81.48, 1.0708982*^7, 137.176, 43.3, 
  19.027, 11.58, 32605.906, "", 227.485, 6.82, 30.5, 38.3, "", 6.63, 79.38, 
  0.9}, {"CZE", "Europe", "Czechia", "2021-01-31", 984774., 4060., 6736.714, 
  16308., 97., 134.143, 91957.76, 379.121, 629.071, 1522.834, 9.058, 12.526, 
  0.97, 968., 90.391, 5535., 516.856, 1765.48, 164.86, 9673.589, 903.315, 
  22465., "", "", 2.098, 51671., 4.825, 0.131, 7.6, "tests performed", 
  279411., 239584., 39827., 1875., 10182., 2.61, 2.24, 0.37, 951., 81.48, 
  1.0708982*^7, 137.176, 43.3, 19.027, 11.58, 32605.906, "", 227.485, 6.82, 
  30.5, 38.3, "", 6.63, 79.38, 0.9}, {"CZE", "Europe", "Czechia", 
  "2021-02-01", 987329., 2555., 6760.714, 16392., 84., 134.143, 92196.345, 
  238.585, 631.313, 1530.678, 7.844, 12.526, 0.98, 1022., 95.434, 6059., 
  565.787, "", "", "", "", 82574., "", "", 7.711, 52811., 4.931, 0.129, 7.8, 
  "tests performed", 291238., 243532., 47706., 11827., 10078., 2.72, 2.27, 
  0.45, 941., 81.48, 1.0708982*^7, 137.176, 43.3, 19.027, 11.58, 32605.906, 
  "", 227.485, 6.82, 30.5, 38.3, "", 6.63, 79.38, 0.9}, 
 {"CZE", "Europe", "Czechia", "2021-02-02", 994514., 7185., 6795.429, 16545., 
  153., 132.429, 92867.277, 670.932, 634.554, 1544.965, 14.287, 12.366, 0.99, 
  1031., 96.274, 5953., 555.889, "", "", "", "", 63725., "", "", 5.951, 
  53681., 5.013, 0.127, 7.9, "tests performed", 305524., 247649., 57875., 
  14286., 10055., 2.85, 2.31, 0.54, 939., 81.48, 1.0708982*^7, 137.176, 43.3, 
  19.027, 11.58, 32605.906, "", 227.485, 6.82, 30.5, 38.3, "", 6.63, 79.38, 
  0.9}, {"CZE", "Europe", "Czechia", "2021-02-03", 1.003657*^6, 9143., 6786., 
  16683., 138., 127.429, 93721.047, 853.769, 633.674, 1557.851, 12.886, 
  11.899, 1., 1014., 94.687, 5921., 552.9, "", "", "", "", 64873., "", "", 
  6.058, 54485., 5.088, 0.128, 7.8, "tests performed", 320863., 252037., 
  68826., 15339., 10320., 3., 2.35, 0.64, 964., 81.48, 1.0708982*^7, 137.176, 
  43.3, 19.027, 11.58, 32605.906, "", 227.485, 6.82, 30.5, 38.3, "", 6.63, 
  79.38, 0.9}, {"CZE", "Europe", "Czechia", "2021-02-04", 1.013352*^6, 9695., 
  6956., 16826., 143., 126., 94626.361, 905.315, 649.548, 1571.204, 13.353, 
  11.766, 1.02, 1029., 96.088, 5945., 555.141, "", "", "", "", 61543., "", 
  "", 5.747, 55550., 5.187, 0.126, 7.9, "tests performed", 338650., 256914., 
  81736., 17787., 10987., 3.16, 2.4, 0.76, 1026., 81.48, 1.0708982*^7, 
  137.176, 43.3, 19.027, 11.58, 32605.906, "", 227.485, 6.82, 30.5, 38.3, "", 
  6.63, 79.38, 0.9}, {"CZE", "Europe", "Czechia", "2021-02-05", 1.021477*^6, 
  8125., 6976.429, 16976., 150., 129.143, 95385.07, 758.709, 651.456, 
  1585.211, 14.007, 12.059, 1.03, 1042., 97.301, 5927., 553.461, "", "", "", 
  "", 67649., "", "", 6.317, 56258., 5.253, 0.125, 8., "tests performed", 
  354708., 262350., 92358., 16058., 11282., 3.31, 2.45, 0.86, 1054., 81.48, 
  1.0708982*^7, 137.176, 43.3, 19.027, 11.58, 32605.906, "", 227.485, 6.82, 
  30.5, 38.3, "", 6.63, 79.38, 0.9}, {"CZE", "Europe", "Czechia", 
  "2021-02-06", 1.030112*^6, 8635., 7056.857, 17129., 153., 131.143, 
  96191.403, 806.332, 658.966, 1599.498, 14.287, 12.246, 1.04, 1044., 97.488, 
  5594., 522.365, "", "", "", "", 32087., "", "", 2.996, 56417., 5.268, 
  0.127, 7.9, "tests performed", 357881., 263186., 94695., 3173., 11478., 
  3.34, 2.46, 0.88, 1072., 81.48, 1.0708982*^7, 137.176, 43.3, 19.027, 11.58, 
  32605.906, "", 227.485, 6.82, 30.5, 38.3, "", 6.63, 79.38, 0.9}, 
 {"CZE", "Europe", "Czechia", "2021-02-07", 1.034975*^6, 4863., 7171.571, 
  17235., 106., 132.429, 96645.507, 454.105, 669.678, 1609.397, 9.898, 
  12.366, 1.04, 1054., 98.422, 5736., 535.625, 1868.625, 174.491, 9559.428, 
  892.655, 24559., "", "", 2.293, 56716., 5.296, 0.126, 7.9, 
  "tests performed", 361203., 264032., 97171., 3322., 11685., 3.37, 2.47, 
  0.91, 1091., 81.48, 1.0708982*^7, 137.176, 43.3, 19.027, 11.58, 32605.906, 
  "", 227.485, 6.82, 30.5, 38.3, "", 6.63, 79.38, 0.9}, 
 {"CZE", "Europe", "Czechia", "2021-02-08", 1.037405*^6, 2430., 7153.714, 
  17333., 98., 134.429, 96872.42, 226.912, 668.011, 1618.548, 9.151, 12.553, 
  1.04, 1089., 101.69, 6151., 574.378, "", "", "", "", 81083., "", "", 7.571, 
  56503., 5.276, 0.128, 7.8, "tests performed", 376568., 268049., 108519., 
  15365., 12190., 3.52, 2.5, 1.01, 1138., 81.48, 1.0708982*^7, 137.176, 43.3, 
  19.027, 11.58, 32605.906, "", 227.485, 6.82, 30.5, 38.3, "", 6.63, 79.38, 
  0.9}, {"CZE", "Europe", "Czechia", "2021-02-09", 1.045132*^6, 7727., 
  7231.143, 17497., 164., 136., 97593.964, 721.544, 675.241, 1633.862, 
  15.314, 12.7, 1.05, 1092., 101.97, 6087., 568.401, "", "", "", "", 68247., 
  "", "", 6.373, 57149., 5.337, 0.129, 7.8, "tests performed", 393528., 
  273114., 120414., 16960., 12572., 3.67, 2.55, 1.12, 1174., 81.48, 
  1.0708982*^7, 137.176, 43.3, 19.027, 11.58, 32605.906, "", 227.485, 6.82, 
  30.5, 38.3, "", 6.63, 79.38, 0.9}, {"CZE", "Europe", "Czechia", 
  "2021-02-10", 1.055415*^6, 10283., 7394., 17642., 145., 137., 98554.186, 
  960.222, 690.448, 1647.402, 13.54, 12.793, 1.06, 1092., 101.97, 6008., 
  561.024, "", "", "", "", 65083., "", "", 6.077, 57179., 5.339, 0.129, 7.8, 
  "tests performed", 412165., 278578., 133587., 18637., 13043., 3.85, 2.6, 
  1.25, 1218., 81.48, 1.0708982*^7, 137.176, 43.3, 19.027, 11.58, 32605.906, 
  "", 227.485, 6.82, 30.5, 38.3, "", 6.63, 79.38, 0.9}, 
 {"CZE", "Europe", "Czechia", "2021-02-11", 1.064952*^6, 9537., 7371.429, 
  17772., 130., 135.143, 99444.746, 890.561, 688.341, 1659.541, 12.139, 
  12.62, 1.07, 1106., 103.278, 5983., 558.69, "", "", "", "", 63654., "", "", 
  5.944, 57480., 5.367, 0.131, 7.6, "tests performed", 434558., 284855., 
  149703., 22393., 13701., 4.06, 2.66, 1.4, 1279., 81.48, 1.0708982*^7, 
  137.176, 43.3, 19.027, 11.58, 32605.906, "", 227.485, 6.82, 30.5, 38.3, "", 
  6.63, 79.38, 0.9}, {"CZE", "Europe", "Czechia", "2021-02-12", 1.073966*^6, 
  9014., 7498.429, 17902., 130., 132.286, 100286.47, 841.723, 700.2, 
  1671.681, 12.139, 12.353, 1.08, 1099., 102.624, 5915., 552.34, "", "", "", 
  "", 71656., "", "", 6.691, 58053., 5.421, 0.13, 7.7, "tests performed", 
  455901., 291559., 164342., 21343., 14456., 4.26, 2.72, 1.53, 1350., 78.7, 
  1.0708982*^7, 137.176, 43.3, 19.027, 11.58, 32605.906, "", 227.485, 6.82, 
  30.5, 38.3, "", 6.63, 79.38, 0.9}, {"CZE", "Europe", "Czechia", 
  "2021-02-13", 1.082849*^6, 8883., 7533.857, 18058., 156., 132.714, 
  101115.96, 829.491, 703.508, 1686.248, 14.567, 12.393, 1.09, 1099., 
  102.624, 5611., 523.953, "", "", "", "", 35939., "", "", 3.356, 58603., 
  5.472, 0.129, 7.8, "tests performed", 460448., 293135., 167313., 4547., 
  14652., 4.3, 2.74, 1.56, 1368., 78.7, 1.0708982*^7, 137.176, 43.3, 19.027, 
  11.58, 32605.906, "", 227.485, 6.82, 30.5, 38.3, "", 6.63, 79.38, 0.9}, 
 {"CZE", "Europe", "Czechia", "2021-02-14", 1.088009*^6, 5160., 7576.286, 
  18143., 85., 129.714, 101597.799, 481.839, 707.47, 1694.185, 7.937, 12.113, 
  1.1, 1144., 106.826, 5823., 543.749, 1924.704, 179.728, 9805.774, 915.659, 
  28907., "", "", 2.699, 59224., 5.53, 0.129, 7.8, "tests performed", 
  462804., 294123., 168681., 2356., 14514., 4.32, 2.75, 1.58, 1355., 78.7, 
  1.0708982*^7, 137.176, 43.3, 19.027, 11.58, 32605.906, "", 227.485, 6.82, 
  30.5, 38.3, "", 6.63, 79.38, 0.9}, {"CZE", "Europe", "Czechia", 
  "2021-02-15", 1.09086*^6, 2851., 7636.429, 18250., 107., 131., 101864.024, 
  266.225, 713.086, 1704.177, 9.992, 12.233, 1.12, 1193., 111.402, 6309., 
  589.132, "", "", "", "", 92649., "", "", 8.652, 60876., 5.685, 0.128, 7.8, 
  "tests performed", 478453., 300466., 177987., 15649., 14555., 4.47, 2.81, 
  1.66, 1359., 75., 1.0708982*^7, 137.176, 43.3, 19.027, 11.58, 32605.906, 
  "", 227.485, 6.82, 30.5, 38.3, "", 6.63, 79.38, 0.9}, 
 {"CZE", "Europe", "Czechia", "2021-02-16", 1.099654*^6, 8794., 7788.857, 
  18430., 180., 133.286, 102685.204, 821.18, 727.32, 1720.985, 16.808, 
  12.446, 1.14, 1227., 114.577, 6341., 592.12, "", "", "", "", 79072., "", 
  "", 7.384, 62423., 5.829, 0.13, 7.7, "tests performed", 496134., 309130., 
  187004., 17681., 14658., 4.63, 2.89, 1.75, 1369., 75., 1.0708982*^7, 
  137.176, 43.3, 19.027, 11.58, 32605.906, "", 227.485, 6.82, 30.5, 38.3, "", 
  6.63, 79.38, 0.9}, {"CZE", "Europe", "Czechia", "2021-02-17", 1.112322*^6, 
  12668., 8129.571, 18596., 166., 136.286, 103868.136, 1182.932, 759.136, 
  1736.486, 15.501, 12.726, 1.16, 1273., 118.872, 6427., 600.15, "", "", "", 
  "", 75994., "", "", 7.096, 63982., 5.975, 0.13, 7.7, "tests performed", 
  514041., 318791., 195250., 17907., 14554., 4.8, 2.98, 1.82, 1359., 75., 
  1.0708982*^7, 137.176, 43.3, 19.027, 11.58, 32605.906, "", 227.485, 6.82, 
  30.5, 38.3, "", 6.63, 79.38, 0.9}, {"CZE", "Europe", "Czechia", 
  "2021-02-18", 1.123252*^6, 10930., 8328.571, 18739., 143., 138.143, 
  104888.775, 1020.639, 777.718, 1749.84, 13.353, 12.9, 1.17, 1288., 120.273, 
  6525., 609.302, "", "", "", "", 78988., "", "", 7.376, 66172., 6.179, 
  0.132, 7.6, "tests performed", 534292., 331058., 203234., 20251., 14248., 
  4.99, 3.09, 1.9, 1330., 75., 1.0708982*^7, 137.176, 43.3, 19.027, 11.58, 
  32605.906, "", 227.485, 6.82, 30.5, 38.3, "", 6.63, 79.38, 0.9}, 
 {"CZE", "Europe", "Czechia", "2021-02-19", 1.134957*^6, 11705., 8713., 
  18913., 174., 144.429, 105981.782, 1093.008, 813.616, 1766.088, 16.248, 
  13.487, 1.18, 1299., 121.3, 6544., 611.076, "", "", "", "", 86479., "", "", 
  8.075, 68290., 6.377, 0.133, 7.5, "tests performed", 553388., 342865., 
  210523., 19096., 13927., 5.17, 3.2, 1.97, 1300., 75., 1.0708982*^7, 
  137.176, 43.3, 19.027, 11.58, 32605.906, "", 227.485, 6.82, 30.5, 38.3, "", 
  6.63, 79.38, 0.9}, {"CZE", "Europe", "Czechia", "2021-02-20", 1.146321*^6, 
  11364., 9067.429, 19097., 184., 148.429, 107042.948, 1061.165, 846.712, 
  1783.269, 17.182, 13.86, 1.19, 1293., 120.74, 6148., 574.098, "", "", "", 
  "", 40028., "", "", 3.738, 68874., 6.431, 0.135, 7.4, "tests performed", 
  556485., 344799., 211686., 3097., 13720., 5.2, 3.22, 1.98, 1281., 75., 
  1.0708982*^7, 137.176, 43.3, 19.027, 11.58, 32605.906, "", 227.485, 6.82, 
  30.5, 38.3, "", 6.63, 79.38, 0.9}, {"CZE", "Europe", "Czechia", 
  "2021-02-21", 1.153159*^6, 6838., 9307.143, 19214., 117., 153., 107681.477, 
  638.529, 869.097, 1794.195, 10.925, 14.287, 1.19, 1311., 122.421, 6354., 
  593.334, 2116.974, 197.682, 10634.939, 993.086, 35012., "", "", 3.269, 
  69746., 6.513, 0.136, 7.4, "tests performed", 558515., 345823., 212692., 
  2030., 13673., 5.22, 3.23, 1.99, 1277., 75., 1.0708982*^7, 137.176, 43.3, 
  19.027, 11.58, 32605.906, "", 227.485, 6.82, 30.5, 38.3, "", 6.63, 79.38, 
  0.9}, {"CZE", "Europe", "Czechia", "2021-02-22", 1.15718*^6, 4021., 
  9474.286, 19330., 116., 154.286, 108056.956, 375.479, 884.705, 1805.027, 
  10.832, 14.407, 1.19, 1395., 130.264, 7047., 658.046, "", "", "", "", 
  109010., "", "", 10.179, 72083., 6.731, 0.136, 7.4, "tests performed", 
  574581., 355900., 218681., 16066., 13733., 5.37, 3.32, 2.04, 1282., 75., 
  1.0708982*^7, 137.176, 43.3, 19.027, 11.58, 32605.906, "", 227.485, 6.82, 
  30.5, 38.3, "", 6.63, 79.38, 0.9}, {"CZE", "Europe", "Czechia", 
  "2021-02-23", 1.168491*^6, 11311., 9833.857, 19537., 207., 158.143, 
  109113.172, 1056.216, 918.281, 1824.356, 19.33, 14.767, 1.21, 1434., 
  133.906, 7075., 660.66, "", "", "", "", 96981., "", "", 9.056, 74642., 
  6.97, 0.138, 7.2, "tests performed", 594381., 368765., 225616., 19800., 
  14035., 5.55, 3.44, 2.11, 1311., 75., 1.0708982*^7, 137.176, 43.3, 19.027, 
  11.58, 32605.906, "", 227.485, 6.82, 30.5, 38.3, "", 6.63, 79.38, 0.9}, 
 {"CZE", "Europe", "Czechia", "2021-02-24", 1.184352*^6, 15861., 10290., 
  19682., 145., 155.143, 110594.266, 1481.093, 960.876, 1837.896, 13.54, 
  14.487, 1.21, 1465., 136.801, 7169., 669.438, "", "", "", "", 97103., "", 
  "", 9.067, 77657., 7.252, 0.138, 7.2, "tests performed", 614182., 382572., 
  231610., 19801., 14306., 5.74, 3.57, 2.16, 1336., 75., 1.0708982*^7, 
  137.176, 43.3, 19.027, 11.58, 32605.906, "", 227.485, 6.82, 30.5, 38.3, "", 
  6.63, 79.38, 0.9}, {"CZE", "Europe", "Czechia", "2021-02-25", 1.198168*^6, 
  13816., 10702.286, 19835., 153., 156.571, 111884.398, 1290.132, 999.375, 
  1852.184, 14.287, 14.621, 1.21, 1559., 145.579, 7385., 689.608, "", "", "", 
  "", 97065., "", "", 9.064, 80240., 7.493, 0.138, 7.2, "tests performed", 
  637617., 400493., 237124., 23435., 14761., 5.95, 3.74, 2.21, 1378., 75., 
  1.0708982*^7, 137.176, 43.3, 19.027, 11.58, 32605.906, "", 227.485, 6.82, 
  30.5, 38.3, "", 6.63, 79.38, 0.9}, {"CZE", "Europe", "Czechia", 
  "2021-02-26", 1.21278*^6, 14612., 11117.571, 19999., 164., 155.143, 
  113248.86, 1364.462, 1038.154, 1867.498, 15.314, 14.487, 1.2, 1533., 
  143.151, 7484., 698.853, "", "", "", "", 102591., "", "", 9.58, 82541., 
  7.708, 0.141, 7.1, "tests performed", 659025., 416588., 242437., 21408., 
  15091., 6.15, 3.89, 2.26, 1409., 75., 1.0708982*^7, 137.176, 43.3, 19.027, 
  11.58, 32605.906, "", 227.485, 6.82, 30.5, 38.3, "", 6.63, 79.38, 0.9}, 
 {"CZE", "Europe", "Czechia", "2021-02-27", 1.227595*^6, 14815., 11610.571, 
  20194., 195., 156.714, 114632.278, 1383.418, 1084.19, 1885.707, 18.209, 
  14.634, 1.18, 1546., 144.365, 7186., 671.025, "", "", "", "", 50300., "", 
  "", 4.697, 84009., 7.845, 0.14, 7.1, "tests performed", 662507., 419522., 
  242985., 3482., 15146., 6.19, 3.92, 2.27, 1414., 75., 1.0708982*^7, 
  137.176, 43.3, 19.027, 11.58, 32605.906, "", 227.485, 6.82, 30.5, 38.3, "", 
  6.63, 79.38, 0.9}, {"CZE", "Europe", "Czechia", "2021-02-28", 1.23548*^6, 
  7885., 11760.143, 20339., 145., 160.714, 115368.576, 736.298, 1098.157, 
  1899.247, 13.54, 15.007, 1.15, 1578., 147.353, 7449., 695.584, 2423.404, 
  226.296, 12074.962, 1127.555, 40118., "", "", 3.746, 84738., 7.913, 0.14, 
  7.1, "tests performed", 665391., 421859., 243532., 2884., 15268., 6.21, 
  3.94, 2.27, 1426., 75., 1.0708982*^7, 137.176, 43.3, 19.027, 11.58, 
  32605.906, "", 227.485, 6.82, 30.5, 38.3, "", 6.63, 79.38, 0.9}, 
 {"CZE", "Europe", "Czechia", "2021-03-01", 1.240051*^6, 4571., 11838.714, 
  20469., 130., 162.714, 115795.414, 426.838, 1105.494, 1911.386, 12.139, 
  15.194, 1.14, 1665., 155.477, 8254., 770.755, "", "", "", "", 126402., "", 
  "", 11.803, 87223., 8.145, 0.137, 7.3, "tests performed", 688139., 441220., 
  246919., 22748., 16223., 6.43, 4.12, 2.31, 1515., 75., 1.0708982*^7, 
  137.176, 43.3, 19.027, 11.58, 32605.906, "", 227.485, 6.82, 30.5, 38.3, "", 
  6.63, 79.38, 0.9}, {"CZE", "Europe", "Czechia", "2021-03-02", 1.252242*^6, 
  12191., 11964.429, 20701., 232., 166.286, 116933.804, 1138.39, 1117.233, 
  1933.05, 21.664, 15.528, 1.12, 1720., 160.613, 8434., 787.563, "", "", "", 
  "", 115613., "", "", 10.796, 89885., 8.393, 0.135, 7.4, "tests performed", 
  718749., 468306., 250443., 30610., 17767., 6.71, 4.37, 2.34, 1659., 75., 
  1.0708982*^7, 137.176, 43.3, 19.027, 11.58, 32605.906, "", 227.485, 6.82, 
  30.5, 38.3, "", 6.63, 79.38, 0.9}, {"CZE", "Europe", "Czechia", 
  "2021-03-03", 1.269058*^6, 16816., 12100.857, 20941., 240., 179.857, 
  118504.074, 1570.271, 1129.973, 1955.461, 22.411, 16.795, 1.11, 1741., 
  162.574, 8378., 782.334, "", "", "", "", 115034., "", "", 10.742, 92446., 
  8.633, 0.133, 7.5, "tests performed", 753811., 498895., 254916., 35062., 
  19947., 7.04, 4.66, 2.38, 1863., 75., 1.0708982*^7, 137.176, 43.3, 19.027, 
  11.58, 32605.906, "", 227.485, 6.82, 30.5, 38.3, "", 6.63, 79.38, 0.9}, 
 {"CZE", "Europe", "Czechia", "2021-03-04", 1.284288*^6, 15230., 12302.857, 
  21128., 187., 184.714, 119926.245, 1422.171, 1148.835, 1972.923, 17.462, 
  17.249, 1.09, 1774., 165.655, 8381., 782.614, "", "", "", "", 127556., "", 
  "", 11.911, 96802., 9.039, 0.127, 7.9, "tests performed", 791523., 531959., 
  259564., 37712., 21987., 7.39, 4.97, 2.42, 2053., 75., 1.0708982*^7, 
  137.176, 43.3, 19.027, 11.58, 32605.906, "", 227.485, 6.82, 30.5, 38.3, "", 
  6.63, 79.38, 0.9}, {"CZE", "Europe", "Czechia", "2021-03-05", 1.299002*^6, 
  14714., 12317.429, 21325., 197., 189.429, 121300.232, 1373.987, 1150.196, 
  1991.319, 18.396, 17.689, 1.08, 1771., 165.375, 8448., 788.871, "", "", "", 
  "", 136259., "", "", 12.724, 101612., 9.488, 0.119, 8.4, "tests performed", 
  825545., 560620., 264925., 34022., 23789., 7.71, 5.24, 2.47, 2221., 75., 
  1.0708982*^7, 137.176, 43.3, 19.027, 11.58, 32605.906, "", 227.485, 6.82, 
  30.5, 38.3, "", 6.63, 79.38, 0.9}, {"CZE", "Europe", "Czechia", 
  "2021-03-06", 1.312164*^6, 13162., 12081.286, 21558., 233., 194.857, 
  122529.294, 1229.062, 1128.145, 2013.076, 21.757, 18.196, 1.06, 1765., 
  164.815, 8105., 756.841, "", "", "", "", 57063., "", "", 5.329, 102578., 
  9.579, 0.12, 8.3, "tests performed", 838451., 572690., 265761., 12906., 
  25135., 7.83, 5.35, 2.48, 2347., 75., 1.0708982*^7, 137.176, 43.3, 19.027, 
  11.58, 32605.906, "", 227.485, 6.82, 30.5, 38.3, "", 6.63, 79.38, 0.9}, 
 {"CZE", "Europe", "Czechia", "2021-03-07", 1.321331*^6, 9167., 12264.429, 
  21717., 159., 196.857, 123385.304, 856.01, 1145.247, 2027.924, 14.847, 
  18.382, 1.04, 1814., 169.391, 8328., 777.665, 2796.929, 261.176, 13617.128, 
  1271.561, 46678., "", "", 4.359, 103515., 9.666, 0.118, 8.5, 
  "tests performed", 850620., 584031., 266589., 12169., 26461., 7.94, 5.45, 
  2.49, 2471., 75., 1.0708982*^7, 137.176, 43.3, 19.027, 11.58, 32605.906, 
  "", 227.485, 6.82, 30.5, 38.3, "", 6.63, 79.38, 0.9}, 
 {"CZE", "Europe", "Czechia", "2021-03-08", 1.325291*^6, 3960., 12177.143, 
  21882., 165., 201.857, 123755.087, 369.783, 1137.096, 2043.331, 15.408, 
  18.849, 1.02, 1896., 177.048, 9001., 840.509, "", "", "", "", 200575., "", 
  "", 18.73, 114111., 10.656, 0.105, 9.5, "tests performed", 884968., 
  613570., 271398., 34348., 28118., 8.26, 5.73, 2.53, 2626., 81.48, 
  1.0708982*^7, 137.176, 43.3, 19.027, 11.58, 32605.906, "", 227.485, 6.82, 
  30.5, 38.3, "", 6.63, 79.38, 0.9}, {"CZE", "Europe", "Czechia", 
  "2021-03-09", 1.335815*^6, 10524., 11939., 22147., 265., 206.571, 
  124737.814, 982.726, 1114.859, 2068.077, 24.746, 19.29, 1., 1928., 180.036, 
  8972., 837.801, "", "", "", "", 205873., "", "", 19.224, 127005., 11.86, 
  0.092, 10.9, "tests performed", 927390., 649662., 277728., 42422., 29806., 
  8.66, 6.07, 2.59, 2783., 81.48, 1.0708982*^7, 137.176, 43.3, 19.027, 11.58, 
  32605.906, "", 227.485, 6.82, 30.5, 38.3, "", 6.63, 79.38, 0.9}, 
 {"CZE", "Europe", "Czechia", "2021-03-10", 1.351195*^6, 15380., 11733.857, 
  22385., 238., 206.286, 126173.991, 1436.178, 1095.702, 2090.301, 22.224, 
  19.263, 0.99, 1976., 184.518, 8994., 839.856, "", "", "", "", 210562., "", 
  "", 19.662, 140652., 13.134, 0.083, 12., "tests performed", 975302., 
  690664., 284638., 47912., 31642., 9.11, 6.45, 2.66, 2955., 81.48, 
  1.0708982*^7, 137.176, 43.3, 19.027, 11.58, 32605.906, "", 227.485, 6.82, 
  30.5, 38.3, "", 6.63, 79.38, 0.9}, {"CZE", "Europe", "Czechia", 
  "2021-03-11", 1.365724*^6, 14529., 11633.714, 22624., 239., 213.714, 
  127530.703, 1356.712, 1086.351, 2112.619, 22.318, 19.957, 0.98, 1988., 
  185.639, 8961., 836.774, "", "", "", "", 220294., "", "", 20.571, 153901., 
  14.371, 0.072, 13.9, "tests performed", 1.028119*^6, 735168., 292951., 
  52817., 33799., 9.6, 6.86, 2.74, 3156., 81.48, 1.0708982*^7, 137.176, 43.3, 
  19.027, 11.58, 32605.906, "", 227.485, 6.82, 30.5, 38.3, "", 6.63, 79.38, 
  0.9}, {"CZE", "Europe", "Czechia", "2021-03-12", 1.376998*^6, 11274., 
  11142.286, 22865., 241., 220., 128583.464, 1052.761, 1040.462, 2135.124, 
  22.504, 20.544, 0.98, 1993., 186.105, 8924., 833.319, "", "", "", "", 
  194787., "", "", 18.189, 162262., 15.152, 0.07, 14.3, "tests performed", 
  1.075061*^6, 773692., 301369., 46942., 35645., 10.04, 7.22, 2.81, 3329., 
  81.48, 1.0708982*^7, 137.176, 43.3, 19.027, 11.58, 32605.906, "", 227.485, 
  6.82, 30.5, 38.3, "", 6.63, 79.38, 0.9}, {"CZE", "Europe", "Czechia", 
  "2021-03-13", 1.392108*^6, 15110., 11420.571, 23083., 218., 217.857, 
  129994.429, 1410.965, 1066.448, 2155.48, 20.357, 20.343, 0.98, 1969., 
  183.864, 8531., 796.621, "", "", "", "", 66501., "", "", 6.21, 163610., 
  15.278, 0.068, 14.7, "tests performed", 1.093335*^6, 790683., 302652., 
  18274., 36412., 10.21, 7.38, 2.83, 3400., 81.48, 1.0708982*^7, 137.176, 
  43.3, 19.027, 11.58, 32605.906, "", 227.485, 6.82, 30.5, 38.3, "", 6.63, 
  79.38, 0.9}, {"CZE", "Europe", "Czechia", "2021-03-14", 1.399078*^6, 6970., 
  11106.714, 23226., 143., 215.571, 130645.284, 650.856, 1037.14, 2168.834, 
  13.353, 20.13, 0.96, 2024., 189., 8742., 816.324, 2985.193, 278.756, 
  14502.372, 1354.225, 59820., "", "", 5.586, 165487., 15.453, 0.067, 14.9, 
  "tests performed", 1.106487*^6, 802709., 303778., 13152., 36552., 10.33, 
  7.5, 2.84, 3413., 81.48, 1.0708982*^7, 137.176, 43.3, 19.027, 11.58, 
  32605.906, "", 227.485, 6.82, 30.5, 38.3, "", 6.63, 79.38, 0.9}, 
 {"CZE", "Europe", "Czechia", "2021-03-15", 1.40242*^6, 3342., 11018.429, 
  23379., 153., 213.857, 130957.359, 312.074, 1028.896, 2183.121, 14.287, 
  19.97, 0.94, 2048., 191.241, 9458., 883.184, "", "", "", "", 259333., "", 
  "", 24.216, 173881., 16.237, 0.063, 15.9, "tests performed", 1.143395*^6, 
  830874., 312521., 36908., 36918., 10.68, 7.76, 2.92, 3447., 81.48, 
  1.0708982*^7, 137.176, 43.3, 19.027, 11.58, 32605.906, "", 227.485, 6.82, 
  30.5, 38.3, "", 6.63, 79.38, 0.9}, {"CZE", "Europe", "Czechia", 
  "2021-03-16", 1.412962*^6, 10542., 11021., 23657., 278., 215.714, 
  131941.766, 984.407, 1029.136, 2209.08, 25.96, 20.143, 0.93, 2061., 
  192.455, 9328., 871.045, "", "", "", "", 230382., "", "", 21.513, 177383., 
  16.564, 0.061, 16.4, "tests performed", 1.192499*^6, 869511., 322988., 
  49104., 37873., 11.14, 8.12, 3.02, 3537., 81.48, 1.0708982*^7, 137.176, 
  43.3, 19.027, 11.58, 32605.906, "", 227.485, 6.82, 30.5, 38.3, "", 6.63, 
  79.38, 0.9}, {"CZE", "Europe", "Czechia", "2021-03-17", 1.426991*^6, 
  14029., 10828., 23902., 245., 216.714, 133251.788, 1310.022, 1011.114, 
  2231.958, 22.878, 20.237, 0.92, 2035., 190.027, 9158., 855.17, "", "", "", 
  "", 222392., "", "", 20.767, 179073., 16.722, 0.058, 17.2, 
  "tests performed", 1.240185*^6, 906745., 333440., 47686., 37840., 11.58, 
  8.47, 3.11, 3533., 81.48, 1.0708982*^7, 137.176, 43.3, 19.027, 11.58, 
  32605.906, "", 227.485, 6.82, 30.5, 38.3, "", 6.63, 79.38, 0.9}, 
 {"CZE", "Europe", "Czechia", "2021-03-18", 1.439019*^6, 12028., 10470.714, 
  24117., 215., 213.286, 134374.957, 1123.169, 977.751, 2252.035, 20.077, 
  19.917, 0.91, 2015., 188.16, 8954., 836.121, "", "", "", "", 217570., "", 
  "", 20.317, 178684., 16.685, 0.058, 17.2, "tests performed", 1.290209*^6, 
  944412., 345797., 50024., 37441., 12.05, 8.82, 3.23, 3496., 81.48, 
  1.0708982*^7, 137.176, 43.3, 19.027, 11.58, 32605.906, "", 227.485, 6.82, 
  30.5, 38.3, "", 6.63, 79.38, 0.9}, {"CZE", "Europe", "Czechia", 
  "2021-03-19", 1.449696*^6, 10677., 10385.429, 24331., 214., 209.429, 
  135371.971, 997.014, 969.787, 2272.018, 19.983, 19.556, 0.91, 1991., 
  185.919, 8764., 818.378, "", "", "", "", 184680., "", "", 17.245, 177240., 
  16.551, 0.054, 18.5, "tests performed", 1.337868*^6, 978534., 359334., 
  47659., 37544., 12.49, 9.14, 3.36, 3506., 81.48, 1.0708982*^7, 137.176, 
  43.3, 19.027, 11.58, 32605.906, "", 227.485, 6.82, 30.5, 38.3, "", 6.63, 
  79.38, 0.9}, {"CZE", "Europe", "Czechia", "2021-03-20", 1.459406*^6, 9710., 
  9614., 24530., 199., 206.714, 136278.686, 906.716, 897.751, 2290.601, 
  18.583, 19.303, 0.91, 1964., 183.397, 8202., 765.899, "", "", "", "", 
  64443., "", "", 6.018, 176946., 16.523, 0.053, 18.9, "tests performed", 
  1.354867*^6, 993528., 361339., 16999., 37362., 12.65, 9.28, 3.37, 3489., 
  81.48, 1.0708982*^7, 137.176, 43.3, 19.027, 11.58, 32605.906, "", 227.485, 
  6.82, 30.5, 38.3, "", 6.63, 79.38, 0.9}, {"CZE", "Europe", "Czechia", 
  "2021-03-21", 1.469547*^6, 10141., 10067., 24667., 137., 205.857, 
  137225.649, 946.962, 940.052, 2303.394, 12.793, 19.223, 0.91, 1959., 
  182.931, 8314., 776.358, 2958.155, 276.231, 14186.929, 1324.769, 59827., 
  "", "", 5.587, 176947., 16.523, 0.052, 19.2, "tests performed", 
  1.363742*^6, 1.000873*^6, 362869., 8875., 36751., 12.73, 9.35, 3.39, 3432., 
  81.48, 1.0708982*^7, 137.176, 43.3, 19.027, 11.58, 32605.906, "", 227.485, 
  6.82, 30.5, 38.3, "", 6.63, 79.38, 0.9}, {"CZE", "Europe", "Czechia", 
  "2021-03-22", 1.467333*^6, -2214., 9273.286, 24810., 143., 204.429, 
  137018.906, -206.742, 865.935, 2316.747, 13.353, 19.089, 0.88, 1982., 
  185.078, 8952., 835.934, "", "", "", "", 273298., "", "", 25.52, 178942., 
  16.71, 0.05, 20., "tests performed", 1.40026*^6, 1.025003*^6, 375257., 
  36518., 36695., 13.08, 9.57, 3.5, 3427., 81.48, 1.0708982*^7, 137.176, 
  43.3, 19.027, 11.58, 32605.906, "", 227.485, 6.82, 30.5, 38.3, "", 6.63, 
  79.38, 0.9}, {"CZE", "Europe", "Czechia", "2021-03-23", 1.475538*^6, 8205., 
  8939.429, 25055., 245., 199.714, 137785.085, 766.179, 834.76, 2339.625, 
  22.878, 18.649, 0.86, 1909., 178.262, 8616., 804.558, "", "", "", "", 
  247362., "", "", 23.099, 181367., 16.936, 0.047, 21.3, "tests performed", 
  1.439802*^6, 1.051299*^6, 388503., 39542., 35329., 13.44, 9.82, 3.63, 
  3299., 81.48, 1.0708982*^7, 137.176, 43.3, 19.027, 11.58, 32605.906, "", 
  227.485, 6.82, 30.5, 38.3, "", 6.63, 79.38, 0.9}, 
 {"CZE", "Europe", "Czechia", "2021-03-24", 1.48651*^6, 10972., 8502.714, 
  25258., 203., 193.714, 138809.646, 1024.561, 793.98, 2358.581, 18.956, 
  18.089, 0.83, 1883., 175.834, 8299., 774.957, "", "", "", "", 230246., "", 
  "", 21.5, 182489., 17.041, 0.044, 22.7, "tests performed", 1.48198*^6, 
  1.077842*^6, 404138., 42178., 34542., 13.84, 10.06, 3.77, 3226., 81.48, 
  1.0708982*^7, 137.176, 43.3, 19.027, 11.58, 32605.906, "", 227.485, 6.82, 
  30.5, 38.3, "", 6.63, 79.38, 0.9}, {"CZE", "Europe", "Czechia", 
  "2021-03-25", 1.495361*^6, 8851., 8048.857, 25450., 192., 190.429, 
  139636.148, 826.502, 751.599, 2376.51, 17.929, 17.782, 0.81, 1871., 
  174.713, 8139., 760.016, "", "", "", "", 226613., "", "", 21.161, 183781., 
  17.161, 0.042, 23.8, "tests performed", 1.525871*^6, 1.103942*^6, 421929., 
  43891., 33666., 14.25, 10.31, 3.94, 3144., 81.48, 1.0708982*^7, 137.176, 
  43.3, 19.027, 11.58, 32605.906, "", 227.485, 6.82, 30.5, 38.3, "", 6.63, 
  79.38, 0.9}, {"CZE", "Europe", "Czechia", "2021-03-26", 1.503307*^6, 7946., 
  7658.714, 25639., 189., 186.857, 140378.142, 741.994, 715.167, 2394.158, 
  17.649, 17.449, 0.8, 1832., 171.071, 8014., 748.344, "", "", "", "", 
  180716., "", "", 16.875, 183215., 17.109, 0.04, 25., "tests performed", 
  1.56788*^6, 1.128534*^6, 439346., 42009., 32859., 14.64, 10.54, 4.1, 3068., 
  81.48, 1.0708982*^7, 137.176, 43.3, 19.027, 11.58, 32605.906, "", 227.485, 
  6.82, 30.5, 38.3, "", 6.63, 79.38, 0.9}, {"CZE", "Europe", "Czechia", 
  "2021-03-27", 1.511021*^6, 7714., 7373.571, 25778., 139., 178.286, 
  141098.472, 720.33, 688.541, 2407.138, 12.98, 16.648, 0.79, 1802., 168.27, 
  7495., 699.88, "", "", "", "", 51989., "", "", 4.855, 181436., 16.942, 
  0.039, 25.6, "tests performed", 1.581042*^6, 1.136887*^6, 444155., 13162., 
  32311., 14.76, 10.62, 4.15, 3017., 81.48, 1.0708982*^7, 137.176, 43.3, 
  19.027, 11.58, 32605.906, "", 227.485, 6.82, 30.5, 38.3, "", 6.63, 79.38, 
  0.9}, {"CZE", "Europe", "Czechia", "2021-03-28", 1.515029*^6, 4008., 
  6497.429, 25874., 96., 172.429, 141472.738, 374.265, 606.727, 2416.103, 
  8.964, 16.101, 0.78, 1759., 164.255, 7544., 704.455, 2784.912, 260.054, 
  13095.395, 1222.842, 50626., "", "", 4.727, 180121., 16.82, 0.039, 25.6, 
  "tests performed", 1.590629*^6, 1.142363*^6, 448266., 9587., 32412., 14.85, 
  10.67, 4.19, 3027., 81.48, 1.0708982*^7, 137.176, 43.3, 19.027, 11.58, 
  32605.906, "", 227.485, 6.82, 30.5, 38.3, "", 6.63, 79.38, 0.9}, 
 {"CZE", "Europe", "Czechia", "2021-03-29", 1.516772*^6, 1743., 7062.714, 
  26036., 162., 175.143, 141635.498, 162.761, 659.513, 2431.23, 15.127, 
  16.355, 0.78, 1767., 165.002, 8085., 754.974, "", "", "", "", 285154., "", 
  "", 26.628, 181815., 16.978, 0.038, 26.3, "tests performed", 1.629948*^6, 
  1.161097*^6, 468851., 39319., 32813., 15.22, 10.84, 4.38, 3064., 81.48, 
  1.0708982*^7, 137.176, 43.3, 19.027, 11.58, 32605.906, "", 227.485, 6.82, 
  30.5, 38.3, "", 6.63, 79.38, 0.9}, {"CZE", "Europe", "Czechia", 
  "2021-03-30", 1.523668*^6, 6896., 6875.714, 26222., 186., 166.714, 
  142279.444, 643.945, 642.051, 2448.599, 17.369, 15.568, 0.78, 1722., 160.8, 
  7816., 729.855, "", "", "", "", 246087., "", "", 22.979, 181633., 16.961, 
  0.036, 27.8, "tests performed", 1.676458*^6, 1.185541*^6, 490917., 46510., 
  33808., 15.65, 11.07, 4.58, 3157., 81.48, 1.0708982*^7, 137.176, 43.3, 
  19.027, 11.58, 32605.906, "", 227.485, 6.82, 30.5, 38.3, "", 6.63, 79.38, 
  0.9}, {"CZE", "Europe", "Czechia", "2021-03-31", 1.532332*^6, 8664., 6546., 
  26421., 199., 166.143, 143088.484, 809.04, 611.263, 2467.181, 18.583, 
  15.514, 0.76, 1615., 150.808, 7501., 700.44, "", "", "", "", 233764., "", 
  "", 21.829, 182136., 17.008, 0.035, 28.6, "tests performed", 1.726262*^6, 
  1.208398*^6, 517864., 49804., 34897., 16.12, 11.28, 4.84, 3259., 81.48, 
  1.0708982*^7, 137.176, 43.3, 19.027, 11.58, 32605.906, "", 227.485, 6.82, 
  30.5, 38.3, "", 6.63, 79.38, 0.9}, {"CZE", "Europe", "Czechia", 
  "2021-04-01", 1.539617*^6, 7285., 6322.286, 26586., 165., 162.286, 
  143768.754, 680.27, 590.372, 2482.589, 15.408, 15.154, 0.74, 1554., 
  145.112, 7192., 671.586, "", "", "", "", 259752., "", "", 24.256, 186870., 
  17.45, 0.032, 31.2, "tests performed", 1.783462*^6, 1.233742*^6, 549720., 
  57200., 36799., 16.65, 11.52, 5.13, 3436., 81.48, 1.0708982*^7, 137.176, 
  43.3, 19.027, 11.58, 32605.906, "", 227.485, 6.82, 30.5, 38.3, "", 6.63, 
  79.38, 0.9}, {"CZE", "Europe", "Czechia", "2021-04-02", 1.545865*^6, 6248., 
  6079.714, 26765., 179., 160.857, 144352.19, 583.435, 567.721, 2499.304, 
  16.715, 15.021, 0.72, 1440., 134.467, 6364., 594.268, "", "", "", "", 
  63786., "", "", 5.956, 170165., 15.89, 0.032, 31.2, "tests performed", 
  1.802961*^6, 1.240534*^6, 562427., 19499., 33583., 16.84, 11.58, 5.25, 
  3136., 81.48, 1.0708982*^7, 137.176, 43.3, 19.027, 11.58, 32605.906, "", 
  227.485, 6.82, 30.5, 38.3, "", 6.63, 79.38, 0.9}, 
 {"CZE", "Europe", "Czechia", "2021-04-03", 1.549734*^6, 3869., 5530.429, 
  26867., 102., 155.571, 144713.475, 361.286, 516.429, 2508.829, 9.525, 
  14.527, 0.7, 1426., 133.159, 6215., 580.354, "", "", "", "", 43613., "", 
  "", 4.073, 168969., 15.778, 0.031, 32.3, "tests performed", 1.81739*^6, 
  1.244085*^6, 573305., 14429., 33764., 16.97, 11.62, 5.35, 3153., 81.48, 
  1.0708982*^7, 137.176, 43.3, 19.027, 11.58, 32605.906, "", 227.485, 6.82, 
  30.5, 38.3, "", 6.63, 79.38, 0.9}, {"CZE", "Europe", "Czechia", 
  "2021-04-04", 1.551896*^6, 2162., 5266.714, 26945., 78., 153., 144915.362, 
  201.887, 491.803, 2516.112, 7.284, 14.287, 0.7, 1406., 131.292, 6312., 
  589.412, 2434.42, 227.325, 11586.275, 1081.921, 42445., "", "", 3.963, 
  167800., 15.669, 0.031, 32.3, "tests performed", 1.828585*^6, 1.246548*^6, 
  582037., 11195., 33994., 17.08, 11.64, 5.44, 3174., 81.48, 1.0708982*^7, 
  137.176, 43.3, 19.027, 11.58, 32605.906, "", 227.485, 6.82, 30.5, 38.3, "", 
  6.63, 79.38, 0.9}, {"CZE", "Europe", "Czechia", "2021-04-05", 1.55382*^6, 
  1924., 5292.571, 27057., 112., 145.857, 145095.024, 179.662, 494.218, 
  2526.571, 10.459, 13.62, 0.71, 1382., 129.051, 6379., 595.668, "", "", "", 
  "", 60873., "", "", 5.684, 135760., 12.677, 0.033, 30.3, "tests performed", 
  1.838031*^6, 1.248853*^6, 589178., 9446., 29726., 17.16, 11.66, 5.5, 2776., 
  81.48, 1.0708982*^7, 137.176, 43.3, 19.027, 11.58, 32605.906, "", 227.485, 
  6.82, 30.5, 38.3, "", 6.63, 79.38, 0.9}, {"CZE", "Europe", "Czechia", 
  "2021-04-06", 1.555245*^6, 1425., 4511., 27169., 112., 135.286, 145228.09, 
  133.066, 421.235, 2537.029, 10.459, 12.633, 0.7, 1425., 133.066, 7053., 
  658.606, "", "", "", "", 383269., "", "", 35.789, 155357., 14.507, 0.026, 
  38.5, "tests performed", 1.883143*^6, 1.264828*^6, 618315., 45112., 29526., 
  17.58, 11.81, 5.77, 2757., 81.48, 1.0708982*^7, 137.176, 43.3, 19.027, 
  11.58, 32605.906, "", 227.485, 6.82, 30.5, 38.3, "", 6.63, 79.38, 0.9}, 
 {"CZE", "Europe", "Czechia", "2021-04-07", 1.560777*^6, 5532., 4063.571, 
  27329., 160., 129.714, 145744.666, 516.576, 379.455, 2551.97, 14.941, 
  12.113, 0.74, 1387., 129.517, 6698., 625.456, "", "", "", "", 266695., "", 
  "", 24.904, 160062., 14.947, 0.025, 40., "tests performed", 1.928351*^6, 
  1.287992*^6, 640359., 45208., 28870., 18.01, 12.03, 5.98, 2696., 81.48, 
  1.0708982*^7, 137.176, 43.3, 19.027, 11.58, 32605.906, "", 227.485, 6.82, 
  30.5, 38.3, "", 6.63, 79.38, 0.9}, {"CZE", "Europe", "Czechia", 
  "2021-04-08", 1.567848*^6, 7071., 4033., 27466., 137., 125.714, 146404.952, 
  660.287, 376.6, 2564.763, 12.793, 11.739, 0.79, 1310., 122.327, 6224., 
  581.194, "", "", "", "", 234589., "", "", 21.906, 156467., 14.611, 0.025, 
  40., "tests performed", 1.997266*^6, 1.326113*^6, 671153., 68915., 30543., 
  18.65, 12.38, 6.27, 2852., 81.48, 1.0708982*^7, 137.176, 43.3, 19.027, 
  11.58, 32605.906, "", 227.485, 6.82, 30.5, 38.3, "", 6.63, 79.38, 0.9}, 
 {"CZE", "Europe", "Czechia", "2021-04-09", 1.573153*^6, 5305., 3898.286, 
  27617., 151., 121.714, 146900.331, 495.379, 364.02, 2578.863, 14.1, 11.366, 
  0.8, 1235., 115.324, 5906., 551.5, "", "", "", "", 172511., "", "", 16.109, 
  171999., 16.061, 0.023, 43.5, "tests performed", 2.065945*^6, 1.364897*^6, 
  701048., 68679., 37569., 19.29, 12.75, 6.55, 3508., 81.48, 1.0708982*^7, 
  137.176, 43.3, 19.027, 11.58, 32605.906, "", 227.485, 6.82, 30.5, 38.3, "", 
  6.63, 79.38, 0.9}, {"CZE", "Europe", "Czechia", "2021-04-10", 1.577972*^6, 
  4819., 4034., 27734., 117., 123.857, 147350.327, 449.996, 376.693, 
  2589.789, 10.925, 11.566, 0.8, 1195., 111.589, 5267., 491.83, "", "", "", 
  "", 52605., "", "", 4.912, 173284., 16.181, 0.023, 43.5, "tests performed", 
  2.096403*^6, 1.380167*^6, 716236., 30458., 39859., 19.58, 12.89, 6.69, 
  3722., 81.48, 1.0708982*^7, 137.176, 43.3, 19.027, 11.58, 32605.906, "", 
  227.485, 6.82, 30.5, 38.3, "", 6.63, 79.38, 0.9}, 
 {"CZE", "Europe", "Czechia", "2021-04-11", 1.580189*^6, 2217., 4041.857, 
  27808., 74., 123.286, 147557.35, 207.022, 377.427, 2596.699, 6.91, 11.512, 
  0.78, 1157., 108.04, 5221., 487.535, 2077.919, 194.035, 9516.368, 888.634, 
  58776., "", "", 5.488, 175617., 16.399, 0.022, 45.5, "tests performed", 
  2.116073*^6, 1.389856*^6, 726217., 19670., 41070., 19.76, 12.98, 6.78, 
  3835., 81.48, 1.0708982*^7, 137.176, 43.3, 19.027, 11.58, 32605.906, "", 
  227.485, 6.82, 30.5, 38.3, "", 6.63, 79.38, 0.9}, 
 {"CZE", "Europe", "Czechia", "2021-04-12", 1.581184*^6, 995., 3909.143, 
  27918., 110., 123., 147650.262, 92.913, 365.034, 2606.97, 10.272, 11.486, 
  0.77, 1149., 107.293, 5515., 514.988, "", "", "", "", 293289., "", "", 
  27.387, 208819., 19.499, 0.02, 50., "tests performed", 2.178531*^6, 
  1.427528*^6, 751003., 62458., 48643., 20.34, 13.33, 7.01, 4542., 59.26, 
  1.0708982*^7, 137.176, 43.3, 19.027, 11.58, 32605.906, "", 227.485, 6.82, 
  30.5, 38.3, "", 6.63, 79.38, 0.9}, {"CZE", "Europe", "Czechia", 
  "2021-04-13", 1.585037*^6, 3853., 4256., 28038., 120., 124.143, 148010.054, 
  359.791, 397.423, 2618.176, 11.206, 11.592, 0.77, 1081., 100.943, 5208., 
  486.321, "", "", "", "", 262270., "", "", 24.491, 191534., 17.885, 0.022, 
  45.5, "tests performed", 2.240095*^6, 1.463286*^6, 776809., 61564., 50993., 
  20.92, 13.66, 7.25, 4762., 59.26, 1.0708982*^7, 137.176, 43.3, 19.027, 
  11.58, 32605.906, "", 227.485, 6.82, 30.5, 38.3, "", 6.63, 79.38, 0.9}, 
 {"CZE", "Europe", "Czechia", "2021-04-14", 1.590124*^6, 5087., 4192.429, 
  28124., 86., 113.571, 148485.075, 475.022, 391.487, 2626.207, 8.031, 
  10.605, 0.76, 1047., 97.768, 4906., 458.12, "", "", "", "", 234409., "", 
  "", 21.889, 186921., 17.455, 0.02, 50., "tests performed", 2.305769*^6, 
  1.501711*^6, 804058., 65674., 53917., 21.53, 14.02, 7.51, 5035., 59.26, 
  1.0708982*^7, 137.176, 43.3, 19.027, 11.58, 32605.906, "", 227.485, 6.82, 
  30.5, 38.3, "", 6.63, 79.38, 0.9}, {"CZE", "Europe", "Czechia", 
  "2021-04-15", 1.593847*^6, 3723., 3714.143, 28229., 105., 109., 148832.728, 
  347.652, 346.825, 2636.012, 9.805, 10.178, 0.75, 985., 91.979, 4649., 
  434.122, "", "", "", "", 226751., "", "", 21.174, 185802., 17.35, 0.018, 
  55.6, "tests performed", 2.378765*^6, 1.549139*^6, 829626., 72996., 54500., 
  22.21, 14.47, 7.75, 5089., 59.26, 1.0708982*^7, 137.176, 43.3, 19.027, 
  11.58, 32605.906, "", 227.485, 6.82, 30.5, 38.3, "", 6.63, 79.38, 0.9}, 
 {"CZE", "Europe", "Czechia", "2021-04-16", 1.597103*^6, 3256., 3421.429, 
  28317., 88., 100., 149136.771, 304.044, 319.491, 2644.229, 8.217, 9.338, 
  0.75, 942., 87.964, 4402., 411.057, "", "", "", "", 157503., "", "", 
  14.708, 183658., 17.15, 0.017, 58.8, "tests performed", 2.448561*^6, 
  1.593402*^6, 855159., 69796., 54659., 22.86, 14.88, 7.99, 5104., 59.26, 
  1.0708982*^7, 137.176, 43.3, 19.027, 11.58, 32605.906, "", 227.485, 6.82, 
  30.5, 38.3, "", 6.63, 79.38, 0.9}, {"CZE", "Europe", "Czechia", 
  "2021-04-17", 1.600341*^6, 3238., 3195.571, 28396., 79., 94.571, 
  149439.134, 302.363, 298.401, 2651.606, 7.377, 8.831, 0.75, 911., 85.069, 
  4008., 374.265, "", "", "", "", 50012., "", "", 4.67, 183287., 17.115, 
  0.017, 58.8, "tests performed", 2.474079*^6, 1.609938*^6, 864141., 25518., 
  53954., 23.1, 15.03, 8.07, 5038., 59.26, 1.0708982*^7, 137.176, 43.3, 
  19.027, 11.58, 32605.906, "", 227.485, 6.82, 30.5, 38.3, "", 6.63, 79.38, 
  0.9}, {"CZE", "Europe", "Czechia", "2021-04-18", 1.601881*^6, 1540., 
  3098.857, 28426., 30., 88.286, 149582.939, 143.805, 289.37, 2654.407, 
  2.801, 8.244, 0.76, 889., 83.014, 4016., 375.012, 1690.374, 157.846, 
  7552.609, 705.259, 65006., "", "", 6.07, 184177., 17.198, 0.017, 58.8, 
  "tests performed", 2.491916*^6, 1.622832*^6, 869084., 17837., 53692., 
  23.27, 15.15, 8.12, 5014., 59.26, 1.0708982*^7, 137.176, 43.3, 19.027, 
  11.58, 32605.906, "", 227.485, 6.82, 30.5, 38.3, "", 6.63, 79.38, 0.9}, 
 {"CZE", "Europe", "Czechia", "2021-04-19", 1.602711*^6, 830., 3075.286, 
  28532., 106., 87.714, 149660.444, 77.505, 287.169, 2664.306, 9.898, 8.191, 
  0.76, 900., 84.042, 4288., 400.412, "", "", "", "", 293857., "", "", 27.44, 
  184258., 17.206, 0.016, 62.5, "tests performed", 2.550808*^6, 1.666404*^6, 
  884404., 58892., 53182., 23.82, 15.56, 8.26, 4966., 56.48, 1.0708982*^7, 
  137.176, 43.3, 19.027, 11.58, 32605.906, "", 227.485, 6.82, 30.5, 38.3, "", 
  6.63, 79.38, 0.9}, {"CZE", "Europe", "Czechia", "2021-04-20", 1.60603*^6, 
  3319., 2999., 28640., 108., 86., 149970.371, 309.927, 280.045, 2674.391, 
  10.085, 8.031, 0.77, 858., 80.12, 4121., 384.817, "", "", "", "", 253732., 
  "", "", 23.693, 183039., 17.092, 0.015, 66.7, "tests performed", 
  2.608377*^6, 1.708236*^6, 900141., 57569., 52612., 24.36, 15.95, 8.41, 
  4913., 56.48, 1.0708982*^7, 137.176, 43.3, 19.027, 11.58, 32605.906, "", 
  227.485, 6.82, 30.5, 38.3, "", 6.63, 79.38, 0.9}, 
 {"CZE", "Europe", "Czechia", "2021-04-21", 1.609861*^6, 3831., 2819.571, 
  28711., 71., 83.857, 150328.108, 357.737, 263.29, 2681.02, 6.63, 7.831, 
  0.77, 854., 79.746, 3961., 369.876, "", "", "", "", 229207., "", "", 
  21.403, 182295., 17.023, 0.015, 66.7, "tests performed", 2.669958*^6, 
  1.755716*^6, 914242., 61581., 52027., 24.93, 16.39, 8.54, 4858., 56.48, 
  1.0708982*^7, 137.176, 43.3, 19.027, 11.58, 32605.906, "", 227.485, 6.82, 
  30.5, 38.3, "", 6.63, 79.38, 0.9}, {"CZE", "Europe", "Czechia", 
  "2021-04-22", 1.612832*^6, 2971., 2712.143, 28787., 76., 79.714, 
  150605.538, 277.431, 253.259, 2688.117, 7.097, 7.444, 0.77, 790., 73.77, 
  3724., 347.745, "", "", "", "", 231297., "", "", 21.598, 182945., 17.083, 
  0.014, 71.4, "tests performed", 2.741336*^6, 1.809846*^6, 931518., 71378., 
  51796., 25.6, 16.9, 8.7, 4837., 56.48, 1.0708982*^7, 137.176, 43.3, 19.027, 
  11.58, 32605.906, "", 227.485, 6.82, 30.5, 38.3, "", 6.63, 79.38, 0.9}, 
 {"CZE", "Europe", "Czechia", "2021-04-23", 1.615461*^6, 2629., 2622.571, 
  28863., 76., 78., 150851.033, 245.495, 244.895, 2695.214, 7.097, 7.284, 
  0.77, 751., 70.128, 3510., 327.762, "", "", "", "", 162451., "", "", 15.17, 
  183652., 17.149, 0.014, 71.4, "tests performed", 2.802697*^6, 1.85948*^6, 
  943465., 61361., 50591., 26.17, 17.36, 8.81, 4724., 56.48, 1.0708982*^7, 
  137.176, 43.3, 19.027, 11.58, 32605.906, "", 227.485, 6.82, 30.5, 38.3, "", 
  6.63, 79.38, 0.9}, {"CZE", "Europe", "Czechia", "2021-04-24", 1.618068*^6, 
  2607., 2532.429, 28920., 57., 74.857, 151094.474, 243.441, 236.477, 
  2700.537, 5.323, 6.99, 0.77, 725., 67.7, 3164., 295.453, "", "", "", "", 
  54030., "", "", 5.045, 184226., 17.203, 0.014, 71.4, "tests performed", 
  2.825587*^6, 1.877193*^6, 948654., 22890., 50215., 26.39, 17.53, 8.86, 
  4689., 56.48, 1.0708982*^7, 137.176, 43.3, 19.027, 11.58, 32605.906, "", 
  227.485, 6.82, 30.5, 38.3, "", 6.63, 79.38, 0.9}, 
 {"CZE", "Europe", "Czechia", "2021-04-25", 1.619383*^6, 1315., 2500.286, 
  28962., 42., 76.571, 151217.268, 122.794, 233.476, 2704.459, 3.922, 7.15, 
  0.78, 713., 66.58, 3157., 294.799, 1367.922, 127.736, 5923.321, 553.117, 
  59577., "", "", 5.563, 183450., 17.13, 0.014, 71.4, "tests performed", 
  2.844137*^6, 1.891784*^6, 952629., 18550., 50317., 26.56, 17.67, 8.9, 
  4699., 56.48, 1.0708982*^7, 137.176, 43.3, 19.027, 11.58, 32605.906, "", 
  227.485, 6.82, 30.5, 38.3, "", 6.63, 79.38, 0.9}, 
 {"CZE", "Europe", "Czechia", "2021-04-26", 1.620206*^6, 823., 2499.286, 
  29002., 40., 67.143, 151294.119, 76.851, 233.382, 2708.194, 3.735, 6.27, 
  0.79, 687., 64.152, 3308., 308.9, "", "", "", "", 293215., "", "", 27.38, 
  183358., 17.122, 0.013, 76.9, "tests performed", 2.900167*^6, 1.94101*^6, 
  959975., 56030., 49908., 27.08, 18.13, 8.96, 4660., 56.48, 1.0708982*^7, 
  137.176, 43.3, 19.027, 11.58, 32605.906, "", 227.485, 6.82, 30.5, 38.3, "", 
  6.63, 79.38, 0.9}, {"CZE", "Europe", "Czechia", "2021-04-27", 1.622777*^6, 
  2571., 2392.429, 29075., 73., 62.143, 151534.198, 240.079, 223.404, 
  2715.011, 6.817, 5.803, 0.8, 657., 61.35, 3138., 293.025, "", "", "", "", 
  258725., "", "", 24.16, 184072., 17.189, 0.013, 76.9, "tests performed", 
  2.959777*^6, 1.989439*^6, 972091., 59610., 50200., 27.64, 18.58, 9.08, 
  4688., 56.48, 1.0708982*^7, 137.176, 43.3, 19.027, 11.58, 32605.906, "", 
  227.485, 6.82, 30.5, 38.3, "", 6.63, 79.38, 0.9}, 
 {"CZE", "Europe", "Czechia", "2021-04-28", 1.626033*^6, 3256., 2310.286, 
  29141., 66., 61.429, 151838.242, 304.044, 215.733, 2721.174, 6.163, 5.736, 
  0.8, 603., 56.308, 2989., 279.111, "", "", "", "", 236222., "", "", 22.058, 
  185074., 17.282, 0.012, 83.3, "tests performed", 3.03052*^6, 2.047745*^6, 
  985979., 70743., 51509., 28.3, 19.12, 9.21, 4810., 56.48, 1.0708982*^7, 
  137.176, 43.3, 19.027, 11.58, 32605.906, "", 227.485, 6.82, 30.5, 38.3, "", 
  6.63, 79.38, 0.9}, {"CZE", "Europe", "Czechia", "2021-04-29", 1.628536*^6, 
  2503., 2243.429, 29213., 72., 60.857, 152071.971, 233.729, 209.49, 
  2727.897, 6.723, 5.683, 0.79, 559., 52.199, 2822., 263.517, "", "", "", "", 
  240157., "", "", 22.426, 186340., 17.4, 0.012, 83.3, "tests performed", 
  3.109491*^6, 2.112599*^6, 1.001673*^6, 78971., 52594., 29.04, 19.73, 9.35, 
  4911., 56.48, 1.0708982*^7, 137.176, 43.3, 19.027, 11.58, 32605.906, "", 
  227.485, 6.82, 30.5, 38.3, "", 6.63, 79.38, 0.9}, 
 {"CZE", "Europe", "Czechia", "2021-04-30", 1.630758*^6, 2222., 2185.286, 
  29267., 54., 57.714, 152279.46, 207.489, 204.061, 2732.94, 5.042, 5.389, 
  0.79, 509., 47.53, 2664., 248.763, "", "", "", "", 169474., "", "", 15.825, 
  187343., 17.494, 0.011, 90.9, "tests performed", 3.179503*^6, 2.174218*^6, 
  1.011521*^6, 70012., 53829., 29.69, 20.3, 9.45, 5027., 56.48, 1.0708982*^7, 
  137.176, 43.3, 19.027, 11.58, 32605.906, "", 227.485, 6.82, 30.5, 38.3, "", 
  6.63, 79.38, 0.9}, {"CZE", "Europe", "Czechia", "2021-05-01", 1.632932*^6, 
  2174., 2123.429, 29316., 49., 56.571, 152482.468, 203.007, 198.285, 
  2737.515, 4.576, 5.283, 0.79, 491., 45.849, 2452., 228.967, "", "", "", "", 
  44349., "", "", 4.141, 185960., 17.365, 0.011, 90.9, "tests performed", 
  3.201933*^6, 2.193383*^6, 1.014882*^6, 22430., 53764., 29.9, 20.48, 9.48, 
  5020., 56.48, 1.0708982*^7, 137.176, 43.3, 19.027, 11.58, 32605.906, "", 
  227.485, 6.82, 30.5, 38.3, "", 6.63, 79.38, 0.9}, 
 {"CZE", "Europe", "Czechia", "2021-05-02", 1.634114*^6, 1182., 2104.429, 
  29343., 27., 54.429, 152592.842, 110.375, 196.511, 2740.036, 2.521, 5.083, 
  0.78, 485., 45.289, 2478., 231.395, 1042.464, 97.345, 4619.489, 431.366, 
  73179., "", "", 6.833, 187903., 17.546, 0.011, 90.9, "tests performed", 
  3.222898*^6, 2.212152*^6, 1.017105*^6, 20965., 54109., 30.1, 20.66, 9.5, 
  5053., 56.48, 1.0708982*^7, 137.176, 43.3, 19.027, 11.58, 32605.906, "", 
  227.485, 6.82, 30.5, 38.3, "", 6.63, 79.38, 0.9}, 
 {"CZE", "Europe", "Czechia", "2021-05-03", 1.634619*^6, 505., 2059., 29365., 
  22., 51.857, 152639.999, 47.157, 192.269, 2742.091, 2.054, 4.842, 0.78, 
  489., 45.663, 2668., 249.137, "", "", "", "", 339648., "", "", 31.716, 
  194536., 18.166, 0.01, 100., "tests performed", 3.293432*^6, 2.278814*^6, 
  1.022087*^6, 70534., 56181., 30.75, 21.28, 9.54, 5246., 56.48, 
  1.0708982*^7, 137.176, 43.3, 19.027, 11.58, 32605.906, "", 227.485, 6.82, 
  30.5, 38.3, "", 6.63, 79.38, 0.9}, {"CZE", "Europe", "Czechia", 
  "2021-05-04", 1.636836*^6, 2217., 2008.429, 29421., 56., 49.429, 
  152847.021, 207.022, 187.546, 2747.32, 5.229, 4.616, 0.77, 480., 44.822, 
  2518., 235.13, "", "", "", "", 281758., "", "", 26.31, 197827., 18.473, 
  0.01, 100., "tests performed", 3.365843*^6, 2.344544*^6, 1.03032*^6, 
  72411., 58009., 31.43, 21.89, 9.62, 5417., 56.48, 1.0708982*^7, 137.176, 
  43.3, 19.027, 11.58, 32605.906, "", 227.485, 6.82, 30.5, 38.3, "", 6.63, 
  79.38, 0.9}, {"CZE", "Europe", "Czechia", "2021-05-05", 1.639248*^6, 2412., 
  1887.857, 29479., 58., 48.286, 153072.253, 225.231, 176.287, 2752.736, 
  5.416, 4.509, 0.76, 428., 39.966, 2344., 218.882, "", "", "", "", 247872., 
  "", "", 23.146, 199491., 18.628, 0.009, 111.1, "tests performed", 
  3.445698*^6, 2.417072*^6, 1.039604*^6, 79855., 59311., 32.18, 22.57, 9.71, 
  5538., 56.48, 1.0708982*^7, 137.176, 43.3, 19.027, 11.58, 32605.906, "", 
  227.485, 6.82, 30.5, 38.3, "", 6.63, 79.38, 0.9}, 
 {"CZE", "Europe", "Czechia", "2021-05-06", 1.64112*^6, 1872., 1797.714, 
  29521., 42., 44., 153247.059, 174.807, 167.87, 2756.658, 3.922, 4.109, 
  0.75, 396., 36.978, 2212., 206.556, "", "", "", "", 245951., "", "", 
  22.967, 200319., 18.706, 0.009, 111.1, "tests performed", 3.533844*^6, 
  2.496626*^6, 1.050153*^6, 88146., 60622., 33., 23.31, 9.81, 5661., 56.48, 
  1.0708982*^7, 137.176, 43.3, 19.027, 11.58, 32605.906, "", 227.485, 6.82, 
  30.5, 38.3, "", 6.63, 79.38, 0.9}, {"CZE", "Europe", "Czechia", 
  "2021-05-07", 1.642696*^6, 1576., 1705.429, 29608., 87., 48.714, 
  153394.226, 147.166, 159.252, 2764.782, 8.124, 4.549, 0.74, 383., 35.764, 
  2118., 197.778, "", "", "", "", 172405., "", "", 16.099, 200737., 18.745, 
  0.008, 125., "tests performed", 3.618496*^6, 2.573278*^6, 1.06007*^6, 
  84652., 62713., 33.79, 24.03, 9.9, 5856., 56.48, 1.0708982*^7, 137.176, 
  43.3, 19.027, 11.58, 32605.906, "", 227.485, 6.82, 30.5, 38.3, "", 6.63, 
  79.38, 0.9}, {"CZE", "Europe", "Czechia", "2021-05-08", 1.644335*^6, 1639., 
  1629., 29647., 39., 47.286, 153547.275, 153.049, 152.115, 2768.424, 3.642, 
  4.416, 0.73, 367., 34.27, 1879., 175.46, "", "", "", "", 49344., "", "", 
  4.608, 201451., 18.811, 0.008, 125., "tests performed", 3.649253*^6, 
  2.602486*^6, 1.061762*^6, 30757., 63903., 34.08, 24.3, 9.91, 5967., 56.48, 
  1.0708982*^7, 137.176, 43.3, 19.027, 11.58, 32605.906, "", 227.485, 6.82, 
  30.5, 38.3, "", 6.63, 79.38, 0.9}, {"CZE", "Europe", "Czechia", 
  "2021-05-09", 1.645061*^6, 726., 1563.857, 29667., 20., 46.286, 153615.068, 
  67.794, 146.032, 2770.291, 1.868, 4.322, 0.73, 370., 34.55, 1860., 173.686, 
  791.111, 73.874, 3609.07, 337.013, 72846., "", "", 6.802, 201403., 18.807, 
  0.008, 125., "tests performed", 3.674423*^6, 2.626498*^6, 1.062928*^6, 
  25170., 64504., 34.31, 24.53, 9.93, 6023., 56.48, 1.0708982*^7, 137.176, 
  43.3, 19.027, 11.58, 32605.906, "", 227.485, 6.82, 30.5, 38.3, "", 6.63, 
  79.38, 0.9}, {"CZE", "Europe", "Czechia", "2021-05-10", 1.645448*^6, 387., 
  1547., 29711., 44., 49.429, 153651.206, 36.138, 144.458, 2774.4, 4.109, 
  4.616, 0.72, 366., 34.177, 1977., 184.611, "", "", "", "", 351775., "", "", 
  32.849, 203136., 18.969, 0.007, 142.9, "tests performed", 3.751847*^6, 
  2.698511*^6, 1.070021*^6, 77424., 65488., 35.03, 25.2, 9.99, 6115., 56.48, 
  1.0708982*^7, 137.176, 43.3, 19.027, 11.58, 32605.906, "", 227.485, 6.82, 
  30.5, 38.3, "", 6.63, 79.38, 0.9}, {"CZE", "Europe", "Czechia", 
  "2021-05-11", 1.646981*^6, 1533., 1449.286, 29749., 38., 46.857, 
  153794.357, 143.151, 135.334, 2777.948, 3.548, 4.375, 0.72, 347., 32.403, 
  1820., 169.951, "", "", "", "", 274866., "", "", 25.667, 202151., 18.877, 
  0.007, 142.9, "tests performed", 3.834118*^6, 2.773881*^6, 1.078736*^6, 
  82271., 66896., 35.8, 25.9, 10.07, 6247., 56.48, 1.0708982*^7, 137.176, 
  43.3, 19.027, 11.58, 32605.906, "", 227.485, 6.82, 30.5, 38.3, "", 6.63, 
  79.38, 0.9}, {"CZE", "Europe", "Czechia", "2021-05-12", 1.648667*^6, 1686., 
  1345.571, 29787., 38., 44., 153951.795, 157.438, 125.649, 2781.497, 3.548, 
  4.109, 0.71, 326., 30.442, 1708., 159.492, "", "", "", "", 244208., "", "", 
  22.804, 201628., 18.828, 0.006, 166.7, "tests performed", 3.920605*^6, 
  2.853005*^6, 1.087673*^6, 86487., 67844., 36.61, 26.64, 10.16, 6335., 
  56.48, 1.0708982*^7, 137.176, 43.3, 19.027, 11.58, 32605.906, "", 227.485, 
  6.82, 30.5, 38.3, "", 6.63, 79.38, 0.9}, {"CZE", "Europe", "Czechia", 
  "2021-05-13", 1.649947*^6, 1280., 1261., 29825., 38., 43.429, 154071.321, 
  119.526, 117.752, 2785.045, 3.548, 4.055, 0.7, 316., 29.508, 1611., 
  150.434, "", "", "", "", 250162., "", "", 23.36, 202229., 18.884, 0.006, 
  166.7, "tests performed", 4.011385*^6, 2.936234*^6, 1.096723*^6, 90780., 
  68220., 37.46, 27.42, 10.24, 6370., 56.48, 1.0708982*^7, 137.176, 43.3, 
  19.027, 11.58, 32605.906, "", 227.485, 6.82, 30.5, 38.3, "", 6.63, 79.38, 
  0.9}, {"CZE", "Europe", "Czechia", "2021-05-14", 1.651178*^6, 1231., 
  1211.714, 29857., 32., 35.571, 154186.271, 114.95, 113.149, 2788.033, 
  2.988, 3.322, 0.7, 289., 26.987, 1522., 142.124, "", "", "", "", 174270., 
  "", "", 16.273, 202496., 18.909, 0.006, 166.7, "tests performed", 
  4.096499*^6, 3.014787*^6, 1.104371*^6, 85114., 68286., 38.25, 28.15, 10.31, 
  6377., 56.48, 1.0708982*^7, 137.176, 43.3, 19.027, 11.58, 32605.906, "", 
  227.485, 6.82, 30.5, 38.3, "", 6.63, 79.38, 0.9}, 
 {"CZE", "Europe", "Czechia", "2021-05-15", 1.652238*^6, 1060., 1129., 
  29886., 29., 34.143, 154285.253, 98.982, 105.426, 2790.741, 2.708, 3.188, 
  0.69, 262., 24.465, 1325., 123.728, "", "", "", "", 53217., "", "", 4.969, 
  203049., 18.961, 0.005, 200., "tests performed", 4.130162*^6, 3.046377*^6, 
  1.106506*^6, 33663., 68701., 38.57, 28.45, 10.33, 6415., 56.48, 
  1.0708982*^7, 137.176, 43.3, 19.027, 11.58, 32605.906, "", 227.485, 6.82, 
  30.5, 38.3, "", 6.63, 79.38, 0.9}, {"CZE", "Europe", "Czechia", 
  "2021-05-16", 1.65284*^6, 602., 1111.286, 29901., 15., 33.429, 154341.468, 
  56.214, 103.771, 2792.142, 1.401, 3.122, 0.69, 254., 23.718, 1311., 
  122.421, 588.827, 54.984, 2631.697, 245.747, 71727., "", "", 6.698, 
  202889., 18.946, 0.005, 200., "tests performed", 4.156934*^6, 3.071999*^6, 
  1.107681*^6, 26772., 68930., 38.82, 28.69, 10.34, 6437., 56.48, 
  1.0708982*^7, 137.176, 43.3, 19.027, 11.58, 32605.906, "", 227.485, 6.82, 
  30.5, 38.3, "", 6.63, 79.38, 0.9}, {"CZE", "Europe", "Czechia", 
  "2021-05-17", 1.653099*^6, 259., 1093., 29913., 12., 28.857, 154365.653, 
  24.185, 102.064, 2793.263, 1.121, 2.695, 0.68, 236., 22.038, 1390., 
  129.798, "", "", "", "", 389900., "", "", 36.409, 208336., 19.454, 0.005, 
  200., "tests performed", 4.234577*^6, 3.143897*^6, 1.114302*^6, 77643., 
  68961., 39.54, 29.36, 10.41, 6440., 50.93, 1.0708982*^7, 137.176, 43.3, 
  19.027, 11.58, 32605.906, "", 227.485, 6.82, 30.5, 38.3, "", 6.63, 79.38, 
  0.9}, {"CZE", "Europe", "Czechia", "2021-05-18", 1.654219*^6, 1120., 1034., 
  29933., 20., 26.286, 154470.238, 104.585, 96.554, 2795.13, 1.868, 2.455, 
  0.67, 222., 20.73, 1254., 117.098, "", "", "", "", 296244., "", "", 27.663, 
  211390., 19.74, 0.005, 200., "tests performed", 4.317818*^6, 3.21525*^6, 
  1.12718*^6, 83241., 69100., 40.32, 30.02, 10.53, 6453., 50.93, 
  1.0708982*^7, 137.176, 43.3, 19.027, 11.58, 32605.906, "", 227.485, 6.82, 
  30.5, 38.3, "", 6.63, 79.38, 0.9}, {"CZE", "Europe", "Czechia", 
  "2021-05-19", 1.655414*^6, 1195., 963.857, 29948., 15., 23., 154581.827, 
  111.589, 90.005, 2796.531, 1.401, 2.148, 0.65, 212., 19.796, 1148., 107.2, 
  "", "", "", "", 265875., "", "", 24.827, 214485., 20.029, 0.004, 250., 
  "tests performed", 4.408346*^6, 3.292*^6, 1.142181*^6, 90528., 69677., 
  41.16, 30.74, 10.67, 6506., 50.93, 1.0708982*^7, 137.176, 43.3, 19.027, 
  11.58, 32605.906, "", 227.485, 6.82, 30.5, 38.3, "", 6.63, 79.38, 0.9}, 
 {"CZE", "Europe", "Czechia", "2021-05-20", 1.656202*^6, 788., 893.571, 
  29967., 19., 20.286, 154655.41, 73.583, 83.441, 2798.305, 1.774, 1.894, 
  0.64, 184., 17.182, 1058., 98.796, "", "", "", "", 269779., "", "", 25.192, 
  217287., 20.29, 0.004, 250., "tests performed", 4.508219*^6, 3.366714*^6, 
  1.168964*^6, 99873., 70976., 42.1, 31.44, 10.92, 6628., 50.93, 
  1.0708982*^7, 137.176, 43.3, 19.027, 11.58, 32605.906, "", 227.485, 6.82, 
  30.5, 38.3, "", 6.63, 79.38, 0.9}, {"CZE", "Europe", "Czechia", 
  "2021-05-21", 1.656874*^6, 672., 813.714, 29990., 23., 19., 154718.161, 
  62.751, 75.984, 2800.453, 2.148, 1.774, 0.63, 172., 16.061, 1011., 94.407, 
  "", "", "", "", 213687., "", "", 19.954, 222918., 20.816, 0.003, 333.3, 
  "tests performed", 4.602428*^6, 3.434802*^6, 1.196506*^6, 94209., 72276., 
  42.98, 32.07, 11.17, 6749., 50.93, 1.0708982*^7, 137.176, 43.3, 19.027, 
  11.58, 32605.906, "", 227.485, 6.82, 30.5, 38.3, "", 6.63, 79.38, 0.9}, 
 {"CZE", "Europe", "Czechia", "2021-05-22", 1.657558*^6, 684., 760., 30012., 
  22., 18., 154782.033, 63.872, 70.968, 2802.507, 2.054, 1.681, 0.63, 165., 
  15.408, 868., 81.053, "", "", "", "", 55063., "", "", 5.142, 223182., 
  20.841, 0.003, 333.3, "tests performed", 4.645227*^6, 3.466747*^6, 
  1.20753*^6, 42799., 73581., 43.38, 32.37, 11.28, 6871., 50.93, 
  1.0708982*^7, 137.176, 43.3, 19.027, 11.58, 32605.906, "", 227.485, 6.82, 
  30.5, 38.3, "", 6.63, 79.38, 0.9}, {"CZE", "Europe", "Czechia", 
  "2021-05-23", 1.657893*^6, 335., 721.857, 30020., 8., 17., 154813.315, 
  31.282, 67.407, 2803.254, 0.747, 1.587, 0.63, 157., 14.661, 851., 79.466, 
  397.558, 37.124, 1795.522, 167.665, 70596., "", "", 6.592, 223021., 20.826, 
  0.003, 333.3, "tests performed", 4.676278*^6, 3.488873*^6, 1.21646*^6, 
  31051., 74192., 43.67, 32.58, 11.36, 6928., 50.93, 1.0708982*^7, 137.176, 
  43.3, 19.027, 11.58, 32605.906, "", 227.485, 6.82, 30.5, 38.3, "", 6.63, 
  79.38, 0.9}, {"CZE", "Europe", "Czechia", "2021-05-24", 1.658092*^6, 199., 
  713.286, 30028., 8., 16.429, 154831.897, 18.583, 66.606, 2804.001, 0.747, 
  1.534, 0.63, 155., 14.474, 881., 82.267, "", "", "", "", 355008., "", "", 
  33.15, 218036., 20.36, 0.003, 333.3, "tests performed", 4.755045*^6, 
  3.535539*^6, 1.249837*^6, 78767., 74353., 44.4, 33.01, 11.67, 6943., 50.93, 
  1.0708982*^7, 137.176, 43.3, 19.027, 11.58, 32605.906, "", 227.485, 6.82, 
  30.5, 38.3, "", 6.63, 79.38, 0.9}, {"CZE", "Europe", "Czechia", 
  "2021-05-25", 1.658778*^6, 686., 651.286, 30041., 13., 15.429, 154895.956, 
  64.058, 60.817, 2805.215, 1.214, 1.441, 0.62, 135., 12.606, 785., 73.303, 
  "", "", "", "", 254082., "", "", 23.726, 212013., 19.798, 0.003, 333.3, 
  "tests performed", 4.840013*^6, 3.586841*^6, 1.285279*^6, 84968., 74599., 
  45.2, 33.49, 12., 6966., 50.93, 1.0708982*^7, 137.176, 43.3, 19.027, 11.58, 
  32605.906, "", 227.485, 6.82, 30.5, 38.3, "", 6.63, 79.38, 0.9}, 
 {"CZE", "Europe", "Czechia", "2021-05-26", 1.659433*^6, 655., 574.143, 
  30054., 13., 15.143, 154957.119, 61.164, 53.613, 2806.429, 1.214, 1.414, 
  0.61, 128., 11.953, 759., 70.875, "", "", "", "", 221859., "", "", 20.717, 
  205725., 19.211, 0.003, 333.3, "tests performed", 4.942471*^6, 3.653915*^6, 
  1.322566*^6, 102458., 76304., 46.15, 34.12, 12.35, 7125., 50.93, 
  1.0708982*^7, 137.176, 43.3, 19.027, 11.58, 32605.906, "", 227.485, 6.82, 
  30.5, 38.3, "", 6.63, 79.38, 0.9}, {"CZE", "Europe", "Czechia", 
  "2021-05-27", 1.65998*^6, 547., 539.714, 30059., 5., 13.143, 155008.198, 
  51.079, 50.398, 2806.896, 0.467, 1.227, 0.62, 119., 11.112, 663., 61.911, 
  "", "", "", "", 226318., "", "", 21.133, 199516., 18.631, 0.003, 333.3, 
  "tests performed", 5.048056*^6, 3.714635*^6, 1.369543*^6, 105585., 77120., 
  47.14, 34.69, 12.79, 7201., 50.93, 1.0708982*^7, 137.176, 43.3, 19.027, 
  11.58, 32605.906, "", 227.485, 6.82, 30.5, 38.3, "", 6.63, 79.38, 0.9}, 
 {"CZE", "Europe", "Czechia", "2021-05-28", 1.660481*^6, 501., 515.286, 
  30088., 29., 14., 155054.981, 46.783, 48.117, 2809.604, 2.708, 1.307, 0.62, 
  100., 9.338, 605., 56.495, "", "", "", "", 189745., "", "", 17.718, 
  196096., 18.311, 0.002, 500., "tests performed", 5.153205*^6, 3.775668*^6, 
  1.415743*^6, 105149., 78682., 48.12, 35.26, 13.22, 7347., 50.93, 
  1.0708982*^7, 137.176, 43.3, 19.027, 11.58, 32605.906, "", 227.485, 6.82, 
  30.5, 38.3, "", 6.63, 79.38, 0.9}, {"CZE", "Europe", "Czechia", 
  "2021-05-29", 1.660935*^6, 454., 482.429, 30101., 13., 12.714, 155097.375, 
  42.394, 45.049, 2810.818, 1.214, 1.187, 0.63, 93., 8.684, 503., 46.97, "", 
  "", "", "", 54193., "", "", 5.061, 195972., 18.3, 0.002, 500., 
  "tests performed", 5.198874*^6, 3.804529*^6, 1.432687*^6, 45669., 79092., 
  48.55, 35.53, 13.38, 7386., 50.93, 1.0708982*^7, 137.176, 43.3, 19.027, 
  11.58, 32605.906, "", 227.485, 6.82, 30.5, 38.3, "", 6.63, 79.38, 0.9}, 
 {"CZE", "Europe", "Czechia", "2021-05-30", 1.661159*^6, 224., 466.571, 
  30104., 3., 12., 155118.292, 20.917, 43.568, 2811.098, 0.28, 1.121, 0.63, 
  87., 8.124, 503., 46.97, 232.326, 21.695, 1146.611, 107.07, 63242., "", "", 
  5.906, 194921., 18.202, 0.002, 500., "tests performed", 5.235321*^6, 
  3.826643*^6, 1.447021*^6, 36447., 79863., 48.89, 35.73, 13.51, 7458., 
  50.93, 1.0708982*^7, 137.176, 43.3, 19.027, 11.58, 32605.906, "", 227.485, 
  6.82, 30.5, 38.3, "", 6.63, 79.38, 0.9}, {"CZE", "Europe", "Czechia", 
  "2021-05-31", 1.661272*^6, 113., 454.286, 30108., 4., 11.429, 155128.844, 
  10.552, 42.421, 2811.472, 0.374, 1.067, 0.64, 92., 8.591, 542., 50.612, "", 
  "", "", "", 321323., "", "", 30.005, 190109., 17.752, 0.002, 500., 
  "tests performed", 5.334824*^6, 3.881118*^6, 1.493873*^6, 99503., 82826., 
  49.82, 36.24, 13.95, 7734., 50.93, 1.0708982*^7, 137.176, 43.3, 19.027, 
  11.58, 32605.906, "", 227.485, 6.82, 30.5, 38.3, "", 6.63, 79.38, 0.9}, 
 {"CZE", "Europe", "Czechia", "2021-06-01", 1.66178*^6, 508., 428.857, 
  30119., 11., 11.143, 155176.281, 47.437, 40.046, 2812.499, 1.027, 1.041, 
  0.64, 80., 7.47, 468., 43.702, "", "", "", "", 215564., "", "", 20.129, 
  184606., 17.238, 0.002, 500., "tests performed", 5.438517*^6, 3.939044*^6, 
  1.541858*^6, 103693., 85501., 50.78, 36.78, 14.4, 7984., 50.93, 
  1.0708982*^7, 137.176, 43.3, 19.027, 11.58, 32605.906, "", 227.485, 6.82, 
  30.5, 38.3, "", 6.63, 79.38, 0.9}, {"CZE", "Europe", "Czechia", 
  "2021-06-02", 1.662256*^6, 476., 403.286, 30126., 7., 10.286, 155220.73, 
  44.449, 37.659, 2813.153, 0.654, 0.96, 0.64, "", "", "", "", "", "", "", 
  "", 195722., "", "", 18.276, 180872., 16.89, 0.002, 500., 
  "tests performed", 5.551708*^6, 4.001069*^6, 1.595454*^6, 113191., 87034., 
  51.84, 37.36, 14.9, 8127., 50.93, 1.0708982*^7, 137.176, 43.3, 19.027, 
  11.58, 32605.906, "", 227.485, 6.82, 30.5, 38.3, "", 6.63, 79.38, 0.9}, 
 {"CZE", "Europe", "Czechia", "2021-06-03", 1.662608*^6, 352., 375.429, 
  30136., 10., 11., 155253.599, 32.87, 35.057, 2814.086, 0.934, 1.027, 0.65, 
  "", "", "", "", "", "", "", "", 204319., "", "", 19.079, 177730., 16.596, 
  0.002, 500., "tests performed", 5.6656*^6, 4.058365*^6, 1.654785*^6, 
  113892., 88221., 52.91, 37.9, 15.45, 8238., 50.93, 1.0708982*^7, 137.176, 
  43.3, 19.027, 11.58, 32605.906, "", 227.485, 6.82, 30.5, 38.3, "", 6.63, 
  79.38, 0.9}, {"CZE", "Europe", "Czechia", "2021-06-04", 1.66304*^6, 432., 
  365.571, 30142., 6., 7.714, 155293.939, 40.34, 34.137, 2814.647, 0.56, 
  0.72, 0.65, "", "", "", "", "", "", "", "", 168403., "", "", 15.725, 
  174681., 16.312, 0.002, 500., "tests performed", 5.780022*^6, 4.119605*^6, 
  1.711154*^6, 114422., 89545., 53.97, 38.47, 15.98, 8362., 50.93, 
  1.0708982*^7, 137.176, 43.3, 19.027, 11.58, 32605.906, "", 227.485, 6.82, 
  30.5, 38.3, "", 6.63, 79.38, 0.9}, {"CZE", "Europe", "Czechia", 
  "2021-06-05", 1.663363*^6, 323., 346.857, 30157., 15., 8., 155324.101, 
  30.162, 32.389, 2816.047, 1.401, 0.747, 0.65, "", "", "", "", "", "", "", 
  "", 47200., "", "", 4.408, 173682., 16.218, 0.002, 500., "tests performed", 
  5.831701*^6, 4.152795*^6, 1.729734*^6, 51679., 90404., 54.46, 38.78, 16.15, 
  8442., 50.93, 1.0708982*^7, 137.176, 43.3, 19.027, 11.58, 32605.906, "", 
  227.485, 6.82, 30.5, 38.3, "", 6.63, 79.38, 0.9}, 
 {"CZE", "Europe", "Czechia", "2021-06-06", 1.663517*^6, 154., 336.857, 
  30159., 2., 7.857, 155338.481, 14.38, 31.456, 2816.234, 0.187, 0.734, 0.65, 
  "", "", "", "", "", "", "", "", 49858., "", "", 4.656, 171770., 16.04, 
  0.002, 500., "tests performed", 5.873099*^6, 4.179309*^6, 1.744684*^6, 
  41398., 91111., 54.84, 39.03, 16.29, 8508., 50.93, 1.0708982*^7, 137.176, 
  43.3, 19.027, 11.58, 32605.906, "", 227.485, 6.82, 30.5, 38.3, "", 6.63, 
  79.38, 0.9}, {"CZE", "Europe", "Czechia", "2021-06-07", 1.663607*^6, 90., 
  333.571, 30164., 5., 8., 155346.885, 8.404, 31.149, 2816.701, 0.467, 0.747, 
  "", "", "", "", "", "", "", "", "", 190948., "", "", 17.831, 153145., 
  14.301, 0.002, 500., "tests performed", 5.983341*^6, 4.238981*^6, 
  1.79822*^6, 110242., 92645., 55.87, 39.58, 16.79, 8651., "", 1.0708982*^7, 
  137.176, 43.3, 19.027, 11.58, 32605.906, "", 227.485, 6.82, 30.5, 38.3, "", 
  6.63, 79.38, 0.9}, {"COD", "Africa", "Democratic Republic of Congo", 
  "2020-03-11", 1., 1., "", "", "", "", 0.011, 0.011, "", "", "", "", "", "", 
  "", "", "", "", "", "", "", "", "", "", "", "", "", "", "", "", "", "", "", 
  "", "", "", "", "", "", 11.11, 8.9561404*^7, 35.879, 17., 3.02, 1.745, 
  808.133, 77.1, 318.949, 6.1, "", "", 4.472, "", 60.68, 0.48}, 
 {"COD", "Africa", "Democratic Republic of Congo", "2020-03-12", 1., 0., "", 
  "", "", "", 0.011, 0., "", "", "", "", "", "", "", "", "", "", "", "", "", 
  "", "", "", "", "", "", "", "", "", "", "", "", "", "", "", "", "", "", 
  11.11, 8.9561404*^7, 35.879, 17., 3.02, 1.745, 808.133, 77.1, 318.949, 6.1, 
  "", "", 4.472, "", 60.68, 0.48}, {"COD", "Africa", 
  "Democratic Republic of Congo", "2020-03-13", 2., 1., "", "", "", "", 
  0.022, 0.011, "", "", "", "", "", "", "", "", "", "", "", "", "", "", "", 
  "", "", "", "", "", "", "", "", "", "", "", "", "", "", "", "", 11.11, 
  8.9561404*^7, 35.879, 17., 3.02, 1.745, 808.133, 77.1, 318.949, 6.1, "", 
  "", 4.472, "", 60.68, 0.48}, {"COD", "Africa", 
  "Democratic Republic of Congo", "2020-03-14", 2., 0., "", "", "", "", 
  0.022, 0., "", "", "", "", "", "", "", "", "", "", "", "", "", "", "", "", 
  "", "", "", "", "", "", "", "", "", "", "", "", "", "", "", 11.11, 
  8.9561404*^7, 35.879, 17., 3.02, 1.745, 808.133, 77.1, 318.949, 6.1, "", 
  "", 4.472, "", 60.68, 0.48}, {"COD", "Africa", 
  "Democratic Republic of Congo", "2020-03-15", 2., 0., "", "", "", "", 
  0.022, 0., "", "", "", "", "", "", "", "", "", "", "", "", "", "", "", "", 
  "", "", "", "", "", "", "", "", "", "", "", "", "", "", "", 11.11, 
  8.9561404*^7, 35.879, 17., 3.02, 1.745, 808.133, 77.1, 318.949, 6.1, "", 
  "", 4.472, "", 60.68, 0.48}, {"COD", "Africa", 
  "Democratic Republic of Congo", "2020-03-16", 2., 0., 0.286, "", "", 0., 
  0.022, 0., 0.003, "", "", 0., "", "", "", "", "", "", "", "", "", "", "", 
  "", "", "", "", "", "", "", "", "", "", "", "", "", "", "", "", 11.11, 
  8.9561404*^7, 35.879, 17., 3.02, 1.745, 808.133, 77.1, 318.949, 6.1, "", 
  "", 4.472, "", 60.68, 0.48}, {"COD", "Africa", 
  "Democratic Republic of Congo", "2020-03-17", 3., 1., 0.429, "", "", 0., 
  0.033, 0.011, 0.005, "", "", 0., "", "", "", "", "", "", "", "", "", "", 
  "", "", "", "", "", "", "", "", "", "", "", "", "", "", "", "", "", 11.11, 
  8.9561404*^7, 35.879, 17., 3.02, 1.745, 808.133, 77.1, 318.949, 6.1, "", 
  "", 4.472, "", 60.68, 0.48}, {"COD", "Africa", 
  "Democratic Republic of Congo", "2020-03-18", 4., 1., 0.429, "", "", 0., 
  0.045, 0.011, 0.005, "", "", 0., "", "", "", "", "", "", "", "", "", "", 
  "", "", "", "", "", "", "", "", "", "", "", "", "", "", "", "", "", 19.44, 
  8.9561404*^7, 35.879, 17., 3.02, 1.745, 808.133, 77.1, 318.949, 6.1, "", 
  "", 4.472, "", 60.68, 0.48}, {"COD", "Africa", 
  "Democratic Republic of Congo", "2020-03-19", 14., 10., 1.857, "", "", 0., 
  0.156, 0.112, 0.021, "", "", 0., "", "", "", "", "", "", "", "", "", "", 
  "", "", "", "", "", "", "", "", "", "", "", "", "", "", "", "", "", 52.78, 
  8.9561404*^7, 35.879, 17., 3.02, 1.745, 808.133, 77.1, 318.949, 6.1, "", 
  "", 4.472, "", 60.68, 0.48}, {"COD", "Africa", 
  "Democratic Republic of Congo", "2020-03-20", 18., 4., 2.286, "", "", 0., 
  0.201, 0.045, 0.026, "", "", 0., "", "", "", "", "", "", "", "", "", "", 
  "", "", "", "", "", "", "", "", "", "", "", "", "", "", "", "", "", 55.56, 
  8.9561404*^7, 35.879, 17., 3.02, 1.745, 808.133, 77.1, 318.949, 6.1, "", 
  "", 4.472, "", 60.68, 0.48}, {"COD", "Africa", 
  "Democratic Republic of Congo", "2020-03-21", 23., 5., 3., 1., 1., 0.143, 
  0.257, 0.056, 0.033, 0.011, 0.011, 0.002, "", "", "", "", "", "", "", "", 
  "", "", "", "", "", "", "", "", "", "", "", "", "", "", "", "", "", "", "", 
  55.56, 8.9561404*^7, 35.879, 17., 3.02, 1.745, 808.133, 77.1, 318.949, 6.1, 
  "", "", 4.472, "", 60.68, 0.48}, {"COD", "Africa", 
  "Democratic Republic of Congo", "2020-03-22", 30., 7., 4., 1., 0., 0.143, 
  0.335, 0.078, 0.045, 0.011, 0., 0.002, "", "", "", "", "", "", "", "", "", 
  "", "", "", "", "", "", "", "", "", "", "", "", "", "", "", "", "", "", 
  58.33, 8.9561404*^7, 35.879, 17., 3.02, 1.745, 808.133, 77.1, 318.949, 6.1, 
  "", "", 4.472, "", 60.68, 0.48}, {"COD", "Africa", 
  "Democratic Republic of Congo", "2020-03-23", 36., 6., 4.857, 1., 0., 
  0.143, 0.402, 0.067, 0.054, 0.011, 0., 0.002, "", "", "", "", "", "", "", 
  "", "", "", "", "", "", "", "", "", "", "", "", "", "", "", "", "", "", "", 
  "", 58.33, 8.9561404*^7, 35.879, 17., 3.02, 1.745, 808.133, 77.1, 318.949, 
  6.1, "", "", 4.472, "", 60.68, 0.48}, {"COD", "Africa", 
  "Democratic Republic of Congo", "2020-03-24", 45., 9., 6., 2., 1., 0.286, 
  0.502, 0.1, 0.067, 0.022, 0.011, 0.003, "", "", "", "", "", "", "", "", "", 
  "", "", "", "", "", "", "", "", "", "", "", "", "", "", "", "", "", "", 
  77.78, 8.9561404*^7, 35.879, 17., 3.02, 1.745, 808.133, 77.1, 318.949, 6.1, 
  "", "", 4.472, "", 60.68, 0.48}, {"COD", "Africa", 
  "Democratic Republic of Congo", "2020-03-25", 48., 3., 6.286, 2., 0., 
  0.286, 0.536, 0.033, 0.07, 0.022, 0., 0.003, "", "", "", "", "", "", "", 
  "", "", "", "", "", "", "", "", "", "", "", "", "", "", "", "", "", "", "", 
  "", 77.78, 8.9561404*^7, 35.879, 17., 3.02, 1.745, 808.133, 77.1, 318.949, 
  6.1, "", "", 4.472, "", 60.68, 0.48}, {"COD", "Africa", 
  "Democratic Republic of Congo", "2020-03-26", 51., 3., 5.286, 3., 1., 
  0.429, 0.569, 0.033, 0.059, 0.033, 0.011, 0.005, "", "", "", "", "", "", 
  "", "", "", "", "", "", "", "", "", "", "", "", "", "", "", "", "", "", "", 
  "", "", 77.78, 8.9561404*^7, 35.879, 17., 3.02, 1.745, 808.133, 77.1, 
  318.949, 6.1, "", "", 4.472, "", 60.68, 0.48}, 
 {"COD", "Africa", "Democratic Republic of Congo", "2020-03-27", 51., 0., 
  4.714, 3., 0., 0.429, 0.569, 0., 0.053, 0.033, 0., 0.005, "", "", "", "", 
  "", "", "", "", "", "", "", "", "", "", "", "", "", "", "", "", "", "", "", 
  "", "", "", "", 77.78, 8.9561404*^7, 35.879, 17., 3.02, 1.745, 808.133, 
  77.1, 318.949, 6.1, "", "", 4.472, "", 60.68, 0.48}, 
 {"COD", "Africa", "Democratic Republic of Congo", "2020-03-28", 65., 14., 
  6., 6., 3., 0.714, 0.726, 0.156, 0.067, 0.067, 0.033, 0.008, "", "", "", 
  "", "", "", "", "", "", "", "", "", "", "", "", "", "", "", "", "", "", "", 
  "", "", "", "", "", 77.78, 8.9561404*^7, 35.879, 17., 3.02, 1.745, 808.133, 
  77.1, 318.949, 6.1, "", "", 4.472, "", 60.68, 0.48}, 
 {"COD", "Africa", "Democratic Republic of Congo", "2020-03-29", 65., 0., 5., 
  6., 0., 0.714, 0.726, 0., 0.056, 0.067, 0., 0.008, "", "", "", "", "", "", 
  "", "", "", "", "", "", "", "", "", "", "", "", "", "", "", "", "", "", "", 
  "", "", 77.78, 8.9561404*^7, 35.879, 17., 3.02, 1.745, 808.133, 77.1, 
  318.949, 6.1, "", "", 4.472, "", 60.68, 0.48}, 
 {"COD", "Africa", "Democratic Republic of Congo", "2020-03-30", 81., 16., 
  6.429, 8., 2., 1., 0.904, 0.179, 0.072, 0.089, 0.022, 0.011, "", "", "", 
  "", "", "", "", "", "", "", "", "", "", "", "", "", "", "", "", "", "", "", 
  "", "", "", "", "", 77.78, 8.9561404*^7, 35.879, 17., 3.02, 1.745, 808.133, 
  77.1, 318.949, 6.1, "", "", 4.472, "", 60.68, 0.48}, 
 {"COD", "Africa", "Democratic Republic of Congo", "2020-03-31", 98., 17., 
  7.571, 8., 0., 0.857, 1.094, 0.19, 0.085, 0.089, 0., 0.01, "", "", "", "", 
  "", "", "", "", "", "", "", "", "", "", "", "", "", "", "", "", "", "", "", 
  "", "", "", "", 77.78, 8.9561404*^7, 35.879, 17., 3.02, 1.745, 808.133, 
  77.1, 318.949, 6.1, "", "", 4.472, "", 60.68, 0.48}, 
 {"COD", "Africa", "Democratic Republic of Congo", "2020-04-01", 109., 11., 
  8.714, 9., 1., 1., 1.217, 0.123, 0.097, 0.1, 0.011, 0.011, "", "", "", "", 
  "", "", "", "", "", "", "", "", "", "", "", "", "", "", "", "", "", "", "", 
  "", "", "", "", 77.78, 8.9561404*^7, 35.879, 17., 3.02, 1.745, 808.133, 
  77.1, 318.949, 6.1, "", "", 4.472, "", 60.68, 0.48}, 
 {"COD", "Africa", "Democratic Republic of Congo", "2020-04-02", 134., 25., 
  11.857, 13., 4., 1.429, 1.496, 0.279, 0.132, 0.145, 0.045, 0.016, 1.15, "", 
  "", "", "", "", "", "", "", "", "", "", "", "", "", "", "", "", "", "", "", 
  "", "", "", "", "", "", 77.78, 8.9561404*^7, 35.879, 17., 3.02, 1.745, 
  808.133, 77.1, 318.949, 6.1, "", "", 4.472, "", 60.68, 0.48}, 
 {"COD", "Africa", "Democratic Republic of Congo", "2020-04-03", 134., 0., 
  11.857, 13., 0., 1.429, 1.496, 0., 0.132, 0.145, 0., 0.016, 1.15, "", "", 
  "", "", "", "", "", "", "", "", "", "", "", "", "", "", "", "", "", "", "", 
  "", "", "", "", "", 77.78, 8.9561404*^7, 35.879, 17., 3.02, 1.745, 808.133, 
  77.1, 318.949, 6.1, "", "", 4.472, "", 60.68, 0.48}, 
 {"COD", "Africa", "Democratic Republic of Congo", "2020-04-04", 154., 20., 
  12.714, 18., 5., 1.714, 1.719, 0.223, 0.142, 0.201, 0.056, 0.019, 1.15, "", 
  "", "", "", "", "", "", "", "", "", "", "", "", "", "", "", "", "", "", "", 
  "", "", "", "", "", "", 77.78, 8.9561404*^7, 35.879, 17., 3.02, 1.745, 
  808.133, 77.1, 318.949, 6.1, "", "", 4.472, "", 60.68, 0.48}, 
 {"COD", "Africa", "Democratic Republic of Congo", "2020-04-05", 154., 0., 
  12.714, 18., 0., 1.714, 1.719, 0., 0.142, 0.201, 0., 0.019, 1.15, "", "", 
  "", "", "", "", "", "", "", "", "", "", "", "", "", "", "", "", "", "", "", 
  "", "", "", "", "", 77.78, 8.9561404*^7, 35.879, 17., 3.02, 1.745, 808.133, 
  77.1, 318.949, 6.1, "", "", 4.472, "", 60.68, 0.48}, 
 {"COD", "Africa", "Democratic Republic of Congo", "2020-04-06", 161., 7., 
  11.429, 18., 0., 1.429, 1.798, 0.078, 0.128, 0.201, 0., 0.016, 1.15, "", 
  "", "", "", "", "", "", "", "", "", "", "", "", "", "", "", "", "", "", "", 
  "", "", "", "", "", "", 80.56, 8.9561404*^7, 35.879, 17., 3.02, 1.745, 
  808.133, 77.1, 318.949, 6.1, "", "", 4.472, "", 60.68, 0.48}, 
 {"COD", "Africa", "Democratic Republic of Congo", "2020-04-07", 180., 19., 
  11.714, 18., 0., 1.429, 2.01, 0.212, 0.131, 0.201, 0., 0.016, 1.16, "", "", 
  "", "", "", "", "", "", "", "", "", "", "", "", "", "", "", "", "", "", "", 
  "", "", "", "", "", 80.56, 8.9561404*^7, 35.879, 17., 3.02, 1.745, 808.133, 
  77.1, 318.949, 6.1, "", "", 4.472, "", 60.68, 0.48}, 
 {"COD", "Africa", "Democratic Republic of Congo", "2020-04-08", 180., 0., 
  10.143, 18., 0., 1.286, 2.01, 0., 0.113, 0.201, 0., 0.014, 1.16, "", "", 
  "", "", "", "", "", "", 64., "", "", 0.001, "", "", "", "", 
  "samples tested", "", "", "", "", "", "", "", "", "", 80.56, 8.9561404*^7, 
  35.879, 17., 3.02, 1.745, 808.133, 77.1, 318.949, 6.1, "", "", 4.472, "", 
  60.68, 0.48}, {"COD", "Africa", "Democratic Republic of Congo", 
  "2020-04-09", 180., 0., 6.571, 18., 0., 0.714, 2.01, 0., 0.073, 0.201, 0., 
  0.008, 1.16, "", "", "", "", "", "", "", "", 98., "", "", 0.001, "", "", 
  "", "", "samples tested", "", "", "", "", "", "", "", "", "", 80.56, 
  8.9561404*^7, 35.879, 17., 3.02, 1.745, 808.133, 77.1, 318.949, 6.1, "", 
  "", 4.472, "", 60.68, 0.48}, {"COD", "Africa", 
  "Democratic Republic of Congo", "2020-04-10", 215., 35., 11.571, 20., 2., 
  1., 2.401, 0.391, 0.129, 0.223, 0.022, 0.011, 1.17, "", "", "", "", "", "", 
  "", "", 127., "", "", 0.001, "", "", "", "", "samples tested", "", "", "", 
  "", "", "", "", "", "", 80.56, 8.9561404*^7, 35.879, 17., 3.02, 1.745, 
  808.133, 77.1, 318.949, 6.1, "", "", 4.472, "", 60.68, 0.48}, 
 {"COD", "Africa", "Democratic Republic of Congo", "2020-04-11", 223., 8., 
  9.857, 20., 0., 0.286, 2.49, 0.089, 0.11, 0.223, 0., 0.003, 1.17, "", "", 
  "", "", "", "", "", "", 122., "", "", 0.001, "", "", "", "", 
  "samples tested", "", "", "", "", "", "", "", "", "", 80.56, 8.9561404*^7, 
  35.879, 17., 3.02, 1.745, 808.133, 77.1, 318.949, 6.1, "", "", 4.472, "", 
  60.68, 0.48}, {"COD", "Africa", "Democratic Republic of Congo", 
  "2020-04-12", 234., 11., 11.429, 20., 0., 0.286, 2.613, 0.123, 0.128, 
  0.223, 0., 0.003, 1.18, "", "", "", "", "", "", "", "", "", "", "", "", "", 
  "", "", "", "samples tested", "", "", "", "", "", "", "", "", "", 80.56, 
  8.9561404*^7, 35.879, 17., 3.02, 1.745, 808.133, 77.1, 318.949, 6.1, "", 
  "", 4.472, "", 60.68, 0.48}, {"COD", "Africa", 
  "Democratic Republic of Congo", "2020-04-13", 235., 1., 10.571, 20., 0., 
  0.286, 2.624, 0.011, 0.118, 0.223, 0., 0.003, 1.18, "", "", "", "", "", "", 
  "", "", 68., "", "", 0.001, "", "", "", "", "samples tested", "", "", "", 
  "", "", "", "", "", "", 80.56, 8.9561404*^7, 35.879, 17., 3.02, 1.745, 
  808.133, 77.1, 318.949, 6.1, "", "", 4.472, "", 60.68, 0.48}, 
 {"COD", "Africa", "Democratic Republic of Congo", "2020-04-14", 241., 6., 
  8.714, 20., 0., 0.286, 2.691, 0.067, 0.097, 0.223, 0., 0.003, 1.19, "", "", 
  "", "", "", "", "", "", 197., "", "", 0.002, "", "", "", "", 
  "samples tested", "", "", "", "", "", "", "", "", "", 80.56, 8.9561404*^7, 
  35.879, 17., 3.02, 1.745, 808.133, 77.1, 318.949, 6.1, "", "", 4.472, "", 
  60.68, 0.48}, {"COD", "Africa", "Democratic Republic of Congo", 
  "2020-04-15", 254., 13., 10.571, 21., 1., 0.429, 2.836, 0.145, 0.118, 
  0.234, 0.011, 0.005, 1.19, "", "", "", "", "", "", "", "", 206., "", "", 
  0.002, "", "", "", "", "samples tested", "", "", "", "", "", "", "", "", 
  "", 80.56, 8.9561404*^7, 35.879, 17., 3.02, 1.745, 808.133, 77.1, 318.949, 
  6.1, "", "", 4.472, "", 60.68, 0.48}, {"COD", "Africa", 
  "Democratic Republic of Congo", "2020-04-16", 267., 13., 12.429, 22., 1., 
  0.571, 2.981, 0.145, 0.139, 0.246, 0.011, 0.006, 1.2, "", "", "", "", "", 
  "", "", "", 141., "", "", 0.002, "", "", "", "", "samples tested", "", "", 
  "", "", "", "", "", "", "", 80.56, 8.9561404*^7, 35.879, 17., 3.02, 1.745, 
  808.133, 77.1, 318.949, 6.1, "", "", 4.472, "", 60.68, 0.48}, 
 {"COD", "Africa", "Democratic Republic of Congo", "2020-04-17", 287., 20., 
  10.286, 23., 1., 0.429, 3.205, 0.223, 0.115, 0.257, 0.011, 0.005, 1.21, "", 
  "", "", "", "", "", "", "", 300., "", "", 0.003, "", "", "", "", 
  "samples tested", "", "", "", "", "", "", "", "", "", 80.56, 8.9561404*^7, 
  35.879, 17., 3.02, 1.745, 808.133, 77.1, 318.949, 6.1, "", "", 4.472, "", 
  60.68, 0.48}, {"COD", "Africa", "Democratic Republic of Congo", 
  "2020-04-18", 307., 20., 12., 25., 2., 0.714, 3.428, 0.223, 0.134, 0.279, 
  0.022, 0.008, 1.21, "", "", "", "", "", "", "", "", 297., "", "", 0.003, 
  "", "", "", "", "samples tested", "", "", "", "", "", "", "", "", "", 
  80.56, 8.9561404*^7, 35.879, 17., 3.02, 1.745, 808.133, 77.1, 318.949, 6.1, 
  "", "", 4.472, "", 60.68, 0.48}, {"COD", "Africa", 
  "Democratic Republic of Congo", "2020-04-19", 327., 20., 13.286, 25., 0., 
  0.714, 3.651, 0.223, 0.148, 0.279, 0., 0.008, 1.22, "", "", "", "", "", "", 
  "", "", 127., "", "", 0.001, 191., 0.002, 0.07, 14.4, "samples tested", "", 
  "", "", "", "", "", "", "", "", 80.56, 8.9561404*^7, 35.879, 17., 3.02, 
  1.745, 808.133, 77.1, 318.949, 6.1, "", "", 4.472, "", 60.68, 0.48}, 
 {"COD", "Africa", "Democratic Republic of Congo", "2020-04-20", 332., 5., 
  13.857, 25., 0., 0.714, 3.707, 0.056, 0.155, 0.279, 0., 0.008, 1.23, "", 
  "", "", "", "", "", "", "", 86., "", "", 0.001, 193., 0.002, 0.072, 13.9, 
  "samples tested", "", "", "", "", "", "", "", "", "", 80.56, 8.9561404*^7, 
  35.879, 17., 3.02, 1.745, 808.133, 77.1, 318.949, 6.1, "", "", 4.472, "", 
  60.68, 0.48}, {"COD", "Africa", "Democratic Republic of Congo", 
  "2020-04-21", 350., 18., 15.571, 25., 0., 0.714, 3.908, 0.201, 0.174, 
  0.279, 0., 0.008, 1.23, "", "", "", "", "", "", "", "", 123., "", "", 
  0.001, 183., 0.002, 0.085, 11.8, "samples tested", "", "", "", "", "", "", 
  "", "", "", 80.56, 8.9561404*^7, 35.879, 17., 3.02, 1.745, 808.133, 77.1, 
  318.949, 6.1, "", "", 4.472, "", 60.68, 0.48}, 
 {"COD", "Africa", "Democratic Republic of Congo", "2020-04-22", 359., 9., 
  15., 25., 0., 0.571, 4.008, 0.1, 0.167, 0.279, 0., 0.006, 1.24, "", "", "", 
  "", "", "", "", "", 119., "", "", 0.001, 170., 0.002, 0.088, 11.3, 
  "samples tested", "", "", "", "", "", "", "", "", "", 80.56, 8.9561404*^7, 
  35.879, 17., 3.02, 1.745, 808.133, 77.1, 318.949, 6.1, "", "", 4.472, "", 
  60.68, 0.48}, {"COD", "Africa", "Democratic Republic of Congo", 
  "2020-04-23", 377., 18., 15.714, 25., 0., 0.429, 4.209, 0.201, 0.175, 
  0.279, 0., 0.005, 1.24, "", "", "", "", "", "", "", "", 74., "", "", 0.001, 
  161., 0.002, 0.098, 10.2, "samples tested", "", "", "", "", "", "", "", "", 
  "", 80.56, 8.9561404*^7, 35.879, 17., 3.02, 1.745, 808.133, 77.1, 318.949, 
  6.1, "", "", 4.472, "", 60.68, 0.48}, {"COD", "Africa", 
  "Democratic Republic of Congo", "2020-04-24", 394., 17., 15.286, 25., 0., 
  0.286, 4.399, 0.19, 0.171, 0.279, 0., 0.003, 1.25, "", "", "", "", "", "", 
  "", "", 136., "", "", 0.002, 137., 0.002, 0.112, 9., "samples tested", "", 
  "", "", "", "", "", "", "", "", 80.56, 8.9561404*^7, 35.879, 17., 3.02, 
  1.745, 808.133, 77.1, 318.949, 6.1, "", "", 4.472, "", 60.68, 0.48}, 
 {"COD", "Africa", "Democratic Republic of Congo", "2020-04-25", 416., 22., 
  15.571, 28., 3., 0.429, 4.645, 0.246, 0.174, 0.313, 0.033, 0.005, 1.26, "", 
  "", "", "", "", "", "", "", 190., "", "", 0.002, 122., 0.001, 0.128, 7.8, 
  "samples tested", "", "", "", "", "", "", "", "", "", 80.56, 8.9561404*^7, 
  35.879, 17., 3.02, 1.745, 808.133, 77.1, 318.949, 6.1, "", "", 4.472, "", 
  60.68, 0.48}, {"COD", "Africa", "Democratic Republic of Congo", 
  "2020-04-26", 442., 26., 16.429, 28., 0., 0.429, 4.935, 0.29, 0.183, 0.313, 
  0., 0.005, 1.27, "", "", "", "", "", "", "", "", "", "", "", "", "", "", 
  "", "", "samples tested", "", "", "", "", "", "", "", "", "", 80.56, 
  8.9561404*^7, 35.879, 17., 3.02, 1.745, 808.133, 77.1, 318.949, 6.1, "", 
  "", 4.472, "", 60.68, 0.48}, {"COD", "Africa", 
  "Democratic Republic of Congo", "2020-04-27", 459., 17., 18.143, 28., 0., 
  0.429, 5.125, 0.19, 0.203, 0.313, 0., 0.005, 1.27, "", "", "", "", "", "", 
  "", "", 70., "", "", 0.001, "", "", "", "", "samples tested", "", "", "", 
  "", "", "", "", "", "", 80.56, 8.9561404*^7, 35.879, 17., 3.02, 1.745, 
  808.133, 77.1, 318.949, 6.1, "", "", 4.472, "", 60.68, 0.48}, 
 {"COD", "Africa", "Democratic Republic of Congo", "2020-04-28", 471., 12., 
  17.286, 30., 2., 0.714, 5.259, 0.134, 0.193, 0.335, 0.022, 0.008, 1.28, "", 
  "", "", "", "", "", "", "", 187., "", "", 0.002, "", "", "", "", 
  "samples tested", "", "", "", "", "", "", "", "", "", 80.56, 8.9561404*^7, 
  35.879, 17., 3.02, 1.745, 808.133, 77.1, 318.949, 6.1, "", "", 4.472, "", 
  60.68, 0.48}, {"COD", "Africa", "Democratic Republic of Congo", 
  "2020-04-29", 491., 20., 18.857, 30., 0., 0.714, 5.482, 0.223, 0.211, 
  0.335, 0., 0.008, 1.28, "", "", "", "", "", "", "", "", 126., "", "", 
  0.001, "", "", "", "", "samples tested", "", "", "", "", "", "", "", "", 
  "", 80.56, 8.9561404*^7, 35.879, 17., 3.02, 1.745, 808.133, 77.1, 318.949, 
  6.1, "", "", 4.472, "", 60.68, 0.48}, {"COD", "Africa", 
  "Democratic Republic of Congo", "2020-04-30", 572., 81., 27.857, 31., 1., 
  0.857, 6.387, 0.904, 0.311, 0.346, 0.011, 0.01, 1.29, "", "", "", "", "", 
  "", "", "", "", "", "", "", "", "", "", "", "samples tested", "", "", "", 
  "", "", "", "", "", "", 80.56, 8.9561404*^7, 35.879, 17., 3.02, 1.745, 
  808.133, 77.1, 318.949, 6.1, "", "", 4.472, "", 60.68, 0.48}, 
 {"COD", "Africa", "Democratic Republic of Congo", "2020-05-01", 604., 32., 
  30., 32., 1., 1., 6.744, 0.357, 0.335, 0.357, 0.011, 0.011, 1.29, "", "", 
  "", "", "", "", "", "", 238., "", "", 0.003, "", "", "", "", 
  "samples tested", "", "", "", "", "", "", "", "", "", 80.56, 8.9561404*^7, 
  35.879, 17., 3.02, 1.745, 808.133, 77.1, 318.949, 6.1, "", "", 4.472, "", 
  60.68, 0.48}, {"COD", "Africa", "Democratic Republic of Congo", 
  "2020-05-02", 674., 70., 36.857, 33., 1., 0.714, 7.526, 0.782, 0.412, 
  0.368, 0.011, 0.008, 1.29, "", "", "", "", "", "", "", "", 164., "", "", 
  0.002, "", "", "", "", "samples tested", "", "", "", "", "", "", "", "", 
  "", 80.56, 8.9561404*^7, 35.879, 17., 3.02, 1.745, 808.133, 77.1, 318.949, 
  6.1, "", "", 4.472, "", 60.68, 0.48}, {"COD", "Africa", 
  "Democratic Republic of Congo", "2020-05-03", 674., 0., 33.143, 33., 0., 
  0.714, 7.526, 0., 0.37, 0.368, 0., 0.008, 1.29, "", "", "", "", "", "", "", 
  "", "", "", "", "", "", "", "", "", "samples tested", "", "", "", "", "", 
  "", "", "", "", 80.56, 8.9561404*^7, 35.879, 17., 3.02, 1.745, 808.133, 
  77.1, 318.949, 6.1, "", "", 4.472, "", 60.68, 0.48}, 
 {"COD", "Africa", "Democratic Republic of Congo", "2020-05-04", 682., 8., 
  31.857, 34., 1., 0.857, 7.615, 0.089, 0.356, 0.38, 0.011, 0.01, 1.29, "", 
  "", "", "", "", "", "", "", 121., "", "", 0.001, "", "", "", "", 
  "samples tested", "", "", "", "", "", "", "", "", "", 80.56, 8.9561404*^7, 
  35.879, 17., 3.02, 1.745, 808.133, 77.1, 318.949, 6.1, "", "", 4.472, "", 
  60.68, 0.48}, {"COD", "Africa", "Democratic Republic of Congo", 
  "2020-05-05", 705., 23., 33.429, 34., 0., 0.571, 7.872, 0.257, 0.373, 0.38, 
  0., 0.006, 1.29, "", "", "", "", "", "", "", "", "", "", "", "", "", "", 
  "", "", "samples tested", "", "", "", "", "", "", "", "", "", 80.56, 
  8.9561404*^7, 35.879, 17., 3.02, 1.745, 808.133, 77.1, 318.949, 6.1, "", 
  "", 4.472, "", 60.68, 0.48}, {"COD", "Africa", 
  "Democratic Republic of Congo", "2020-05-06", 797., 92., 43.714, 35., 1., 
  0.714, 8.899, 1.027, 0.488, 0.391, 0.011, 0.008, 1.29, "", "", "", "", "", 
  "", "", "", 374., "", "", 0.004, "", "", "", "", "samples tested", "", "", 
  "", "", "", "", "", "", "", 80.56, 8.9561404*^7, 35.879, 17., 3.02, 1.745, 
  808.133, 77.1, 318.949, 6.1, "", "", 4.472, "", 60.68, 0.48}, 
 {"COD", "Africa", "Democratic Republic of Congo", "2020-05-07", 863., 66., 
  41.571, 36., 1., 0.714, 9.636, 0.737, 0.464, 0.402, 0.011, 0.008, 1.29, "", 
  "", "", "", "", "", "", "", 270., "", "", 0.003, "", "", "", "", 
  "samples tested", "", "", "", "", "", "", "", "", "", 80.56, 8.9561404*^7, 
  35.879, 17., 3.02, 1.745, 808.133, 77.1, 318.949, 6.1, "", "", 4.472, "", 
  60.68, 0.48}, {"COD", "Africa", "Democratic Republic of Congo", 
  "2020-05-08", 937., 74., 47.571, 39., 3., 1., 10.462, 0.826, 0.531, 0.435, 
  0.033, 0.011, 1.29, "", "", "", "", "", "", "", "", 131., "", "", 0.001, 
  "", "", "", "", "samples tested", "", "", "", "", "", "", "", "", "", 
  80.56, 8.9561404*^7, 35.879, 17., 3.02, 1.745, 808.133, 77.1, 318.949, 6.1, 
  "", "", 4.472, "", 60.68, 0.48}, {"COD", "Africa", 
  "Democratic Republic of Congo", "2020-05-09", 937., 0., 37.571, 39., 0., 
  0.857, 10.462, 0., 0.42, 0.435, 0., 0.01, 1.28, "", "", "", "", "", "", "", 
  "", "", "", "", "", "", "", "", "", "samples tested", "", "", "", "", "", 
  "", "", "", "", 80.56, 8.9561404*^7, 35.879, 17., 3.02, 1.745, 808.133, 
  77.1, 318.949, 6.1, "", "", 4.472, "", 60.68, 0.48}, 
 {"COD", "Africa", "Democratic Republic of Congo", "2020-05-10", 991., 54., 
  45.286, 41., 2., 1.143, 11.065, 0.603, 0.506, 0.458, 0.022, 0.013, 1.28, 
  "", "", "", "", "", "", "", "", "", "", "", "", "", "", "", "", 
  "samples tested", "", "", "", "", "", "", "", "", "", 80.56, 8.9561404*^7, 
  35.879, 17., 3.02, 1.745, 808.133, 77.1, 318.949, 6.1, "", "", 4.472, "", 
  60.68, 0.48}, {"COD", "Africa", "Democratic Republic of Congo", 
  "2020-05-11", 1024., 33., 48.857, 41., 0., 1., 11.433, 0.368, 0.546, 0.458, 
  0., 0.011, 1.28, "", "", "", "", "", "", "", "", 289., "", "", 0.003, "", 
  "", "", "", "samples tested", "", "", "", "", "", "", "", "", "", 80.56, 
  8.9561404*^7, 35.879, 17., 3.02, 1.745, 808.133, 77.1, 318.949, 6.1, "", 
  "", 4.472, "", 60.68, 0.48}, {"COD", "Africa", 
  "Democratic Republic of Congo", "2020-05-12", 1102., 78., 56.714, 44., 3., 
  1.429, 12.304, 0.871, 0.633, 0.491, 0.033, 0.016, 1.28, "", "", "", "", "", 
  "", "", "", 192., "", "", 0.002, "", "", "", "", "samples tested", "", "", 
  "", "", "", "", "", "", "", 80.56, 8.9561404*^7, 35.879, 17., 3.02, 1.745, 
  808.133, 77.1, 318.949, 6.1, "", "", 4.472, "", 60.68, 0.48}, 
 {"COD", "Africa", "Democratic Republic of Congo", "2020-05-13", 1169., 67., 
  53.143, 50., 6., 2.143, 13.052, 0.748, 0.593, 0.558, 0.067, 0.024, 1.28, 
  "", "", "", "", "", "", "", "", 310., "", "", 0.003, "", "", "", "", 
  "samples tested", "", "", "", "", "", "", "", "", "", 80.56, 8.9561404*^7, 
  35.879, 17., 3.02, 1.745, 808.133, 77.1, 318.949, 6.1, "", "", 4.472, "", 
  60.68, 0.48}, {"COD", "Africa", "Democratic Republic of Congo", 
  "2020-05-14", 1242., 73., 54.143, 50., 0., 2., 13.868, 0.815, 0.605, 0.558, 
  0., 0.022, 1.27, "", "", "", "", "", "", "", "", 209., "", "", 0.002, "", 
  "", "", "", "samples tested", "", "", "", "", "", "", "", "", "", 80.56, 
  8.9561404*^7, 35.879, 17., 3.02, 1.745, 808.133, 77.1, 318.949, 6.1, "", 
  "", 4.472, "", 60.68, 0.48}, {"COD", "Africa", 
  "Democratic Republic of Congo", "2020-05-15", 1298., 56., 51.571, 50., 0., 
  1.571, 14.493, 0.625, 0.576, 0.558, 0., 0.018, 1.27, "", "", "", "", "", 
  "", "", "", "", "", "", "", "", "", "", "", "samples tested", "", "", "", 
  "", "", "", "", "", "", 80.56, 8.9561404*^7, 35.879, 17., 3.02, 1.745, 
  808.133, 77.1, 318.949, 6.1, "", "", 4.472, "", 60.68, 0.48}, 
 {"COD", "Africa", "Democratic Republic of Congo", "2020-05-16", 1455., 157., 
  74., 61., 11., 3.143, 16.246, 1.753, 0.826, 0.681, 0.123, 0.035, 1.27, "", 
  "", "", "", "", "", "", "", 242., "", "", 0.003, "", "", "", "", 
  "samples tested", "", "", "", "", "", "", "", "", "", 80.56, 8.9561404*^7, 
  35.879, 17., 3.02, 1.745, 808.133, 77.1, 318.949, 6.1, "", "", 4.472, "", 
  60.68, 0.48}, {"COD", "Africa", "Democratic Republic of Congo", 
  "2020-05-17", 1455., 0., 66.286, 61., 0., 2.857, 16.246, 0., 0.74, 0.681, 
  0., 0.032, 1.26, "", "", "", "", "", "", "", "", "", "", "", "", "", "", 
  "", "", "samples tested", "", "", "", "", "", "", "", "", "", 80.56, 
  8.9561404*^7, 35.879, 17., 3.02, 1.745, 808.133, 77.1, 318.949, 6.1, "", 
  "", 4.472, "", 60.68, 0.48}, {"COD", "Africa", 
  "Democratic Republic of Congo", "2020-05-18", 1538., 83., 73.429, 61., 0., 
  2.857, 17.173, 0.927, 0.82, 0.681, 0., 0.032, 1.26, "", "", "", "", "", "", 
  "", "", "", "", "", "", "", "", "", "", "samples tested", "", "", "", "", 
  "", "", "", "", "", 80.56, 8.9561404*^7, 35.879, 17., 3.02, 1.745, 808.133, 
  77.1, 318.949, 6.1, "", "", 4.472, "", 60.68, 0.48}, 
 {"COD", "Africa", "Democratic Republic of Congo", "2020-05-19", 1629., 91., 
  75.286, 61., 0., 2.429, 18.189, 1.016, 0.841, 0.681, 0., 0.027, 1.25, "", 
  "", "", "", "", "", "", "", "", "", "", "", "", "", "", "", 
  "samples tested", "", "", "", "", "", "", "", "", "", 80.56, 8.9561404*^7, 
  35.879, 17., 3.02, 1.745, 808.133, 77.1, 318.949, 6.1, "", "", 4.472, "", 
  60.68, 0.48}, {"COD", "Africa", "Democratic Republic of Congo", 
  "2020-05-20", 1731., 102., 80.286, 61., 0., 1.571, 19.328, 1.139, 0.896, 
  0.681, 0., 0.018, 1.25, "", "", "", "", "", "", "", "", "", "", "", "", "", 
  "", "", "", "samples tested", "", "", "", "", "", "", "", "", "", 80.56, 
  8.9561404*^7, 35.879, 17., 3.02, 1.745, 808.133, 77.1, 318.949, 6.1, "", 
  "", 4.472, "", 60.68, 0.48}, {"COD", "Africa", 
  "Democratic Republic of Congo", "2020-05-21", 1835., 104., 84.714, 61., 0., 
  1.571, 20.489, 1.161, 0.946, 0.681, 0., 0.018, 1.24, "", "", "", "", "", 
  "", "", "", 225., "", "", 0.003, "", "", "", "", "samples tested", "", "", 
  "", "", "", "", "", "", "", 80.56, 8.9561404*^7, 35.879, 17., 3.02, 1.745, 
  808.133, 77.1, 318.949, 6.1, "", "", 4.472, "", 60.68, 0.48}, 
 {"COD", "Africa", "Democratic Republic of Congo", "2020-05-22", 1945., 110., 
  92.429, 63., 2., 1.857, 21.717, 1.228, 1.032, 0.703, 0.022, 0.021, 1.24, 
  "", "", "", "", "", "", "", "", "", "", "", "", "", "", "", "", 
  "samples tested", "", "", "", "", "", "", "", "", "", 80.56, 8.9561404*^7, 
  35.879, 17., 3.02, 1.745, 808.133, 77.1, 318.949, 6.1, "", "", 4.472, "", 
  60.68, 0.48}, {"COD", "Africa", "Democratic Republic of Congo", 
  "2020-05-23", 2025., 80., 81.429, 63., 0., 0.286, 22.61, 0.893, 0.909, 
  0.703, 0., 0.003, 1.23, "", "", "", "", "", "", "", "", 287., "", "", 
  0.003, "", "", "", "", "samples tested", "", "", "", "", "", "", "", "", 
  "", 80.56, 8.9561404*^7, 35.879, 17., 3.02, 1.745, 808.133, 77.1, 318.949, 
  6.1, "", "", 4.472, "", 60.68, 0.48}, {"COD", "Africa", 
  "Democratic Republic of Congo", "2020-05-24", 2141., 116., 98., 63., 0., 
  0.286, 23.905, 1.295, 1.094, 0.703, 0., 0.003, 1.23, "", "", "", "", "", 
  "", "", "", 402., "", "", 0.004, "", "", "", "", "samples tested", "", "", 
  "", "", "", "", "", "", "", 80.56, 8.9561404*^7, 35.879, 17., 3.02, 1.745, 
  808.133, 77.1, 318.949, 6.1, "", "", 4.472, "", 60.68, 0.48}, 
 {"COD", "Africa", "Democratic Republic of Congo", "2020-05-25", 2297., 156., 
  108.429, 67., 4., 0.857, 25.647, 1.742, 1.211, 0.748, 0.045, 0.01, 1.22, 
  "", "", "", "", "", "", "", "", "", "", "", "", "", "", "", "", 
  "samples tested", "", "", "", "", "", "", "", "", "", 80.56, 8.9561404*^7, 
  35.879, 17., 3.02, 1.745, 808.133, 77.1, 318.949, 6.1, "", "", 4.472, "", 
  60.68, 0.48}, {"COD", "Africa", "Democratic Republic of Congo", 
  "2020-05-26", 2403., 106., 110.571, 68., 1., 1., 26.831, 1.184, 1.235, 
  0.759, 0.011, 0.011, 1.21, "", "", "", "", "", "", "", "", 410., "", "", 
  0.005, "", "", "", "", "samples tested", "", "", "", "", "", "", "", "", 
  "", 80.56, 8.9561404*^7, 35.879, 17., 3.02, 1.745, 808.133, 77.1, 318.949, 
  6.1, "", "", 4.472, "", 60.68, 0.48}, {"COD", "Africa", 
  "Democratic Republic of Congo", "2020-05-27", 2546., 143., 116.429, 68., 
  0., 1., 28.427, 1.597, 1.3, 0.759, 0., 0.011, 1.21, "", "", "", "", "", "", 
  "", "", 367., "", "", 0.004, "", "", "", "", "samples tested", "", "", "", 
  "", "", "", "", "", "", 80.56, 8.9561404*^7, 35.879, 17., 3.02, 1.745, 
  808.133, 77.1, 318.949, 6.1, "", "", 4.472, "", 60.68, 0.48}, 
 {"COD", "Africa", "Democratic Republic of Congo", "2020-05-28", 2660., 114., 
  117.857, 69., 1., 1.143, 29.7, 1.273, 1.316, 0.77, 0.011, 0.013, 1.2, "", 
  "", "", "", "", "", "", "", 327., "", "", 0.004, "", "", "", "", 
  "samples tested", "", "", "", "", "", "", "", "", "", 80.56, 8.9561404*^7, 
  35.879, 17., 3.02, 1.745, 808.133, 77.1, 318.949, 6.1, "", "", 4.472, "", 
  60.68, 0.48}, {"COD", "Africa", "Democratic Republic of Congo", 
  "2020-05-29", 2833., 173., 126.857, 69., 0., 0.857, 31.632, 1.932, 1.416, 
  0.77, 0., 0.01, 1.19, "", "", "", "", "", "", "", "", 398., "", "", 0.004, 
  "", "", "", "", "samples tested", "", "", "", "", "", "", "", "", "", 
  80.56, 8.9561404*^7, 35.879, 17., 3.02, 1.745, 808.133, 77.1, 318.949, 6.1, 
  "", "", 4.472, "", 60.68, 0.48}, {"COD", "Africa", 
  "Democratic Republic of Congo", "2020-05-30", 2966., 133., 134.429, 69., 
  0., 0.857, 33.117, 1.485, 1.501, 0.77, 0., 0.01, 1.18, "", "", "", "", "", 
  "", "", "", 357., "", "", 0.004, "", "", "", "", "samples tested", "", "", 
  "", "", "", "", "", "", "", 80.56, 8.9561404*^7, 35.879, 17., 3.02, 1.745, 
  808.133, 77.1, 318.949, 6.1, "", "", 4.472, "", 60.68, 0.48}, 
 {"COD", "Africa", "Democratic Republic of Congo", "2020-05-31", 3070., 104., 
  132.714, 72., 3., 1.286, 34.278, 1.161, 1.482, 0.804, 0.033, 0.014, 1.18, 
  "", "", "", "", "", "", "", "", "", "", "", "", "", "", "", "", 
  "samples tested", "", "", "", "", "", "", "", "", "", 80.56, 8.9561404*^7, 
  35.879, 17., 3.02, 1.745, 808.133, 77.1, 318.949, 6.1, "", "", 4.472, "", 
  60.68, 0.48}, {"COD", "Africa", "Democratic Republic of Congo", 
  "2020-06-01", 3195., 125., 128.286, 72., 0., 0.714, 35.674, 1.396, 1.432, 
  0.804, 0., 0.008, 1.17, "", "", "", "", "", "", "", "", "", "", "", "", "", 
  "", "", "", "samples tested", "", "", "", "", "", "", "", "", "", 80.56, 
  8.9561404*^7, 35.879, 17., 3.02, 1.745, 808.133, 77.1, 318.949, 6.1, "", 
  "", 4.472, "", 60.68, 0.48}, {"COD", "Africa", 
  "Democratic Republic of Congo", "2020-06-02", 3326., 131., 131.857, 72., 
  0., 0.571, 37.137, 1.463, 1.472, 0.804, 0., 0.006, 1.16, "", "", "", "", 
  "", "", "", "", 610., "", "", 0.007, "", "", "", "", "samples tested", "", 
  "", "", "", "", "", "", "", "", 80.56, 8.9561404*^7, 35.879, 17., 3.02, 
  1.745, 808.133, 77.1, 318.949, 6.1, "", "", 4.472, "", 60.68, 0.48}, 
 {"COD", "Africa", "Democratic Republic of Congo", "2020-06-03", 3495., 169., 
  135.571, 75., 3., 1., 39.024, 1.887, 1.514, 0.837, 0.033, 0.011, 1.15, "", 
  "", "", "", "", "", "", "", 650., "", "", 0.007, "", "", "", "", 
  "samples tested", "", "", "", "", "", "", "", "", "", 80.56, 8.9561404*^7, 
  35.879, 17., 3.02, 1.745, 808.133, 77.1, 318.949, 6.1, "", "", 4.472, "", 
  60.68, 0.48}, {"COD", "Africa", "Democratic Republic of Congo", 
  "2020-06-04", 3644., 149., 140.571, 78., 3., 1.286, 40.687, 1.664, 1.57, 
  0.871, 0.033, 0.014, 1.14, "", "", "", "", "", "", "", "", 415., "", "", 
  0.005, "", "", "", "", "samples tested", "", "", "", "", "", "", "", "", 
  "", 80.56, 8.9561404*^7, 35.879, 17., 3.02, 1.745, 808.133, 77.1, 318.949, 
  6.1, "", "", 4.472, "", 60.68, 0.48}, {"COD", "Africa", 
  "Democratic Republic of Congo", "2020-06-05", 3764., 120., 133., 81., 3., 
  1.714, 42.027, 1.34, 1.485, 0.904, 0.033, 0.019, 1.13, "", "", "", "", "", 
  "", "", "", 440., "", "", 0.005, "", "", "", "", "samples tested", "", "", 
  "", "", "", "", "", "", "", 80.56, 8.9561404*^7, 35.879, 17., 3.02, 1.745, 
  808.133, 77.1, 318.949, 6.1, "", "", 4.472, "", 60.68, 0.48}, 
 {"COD", "Africa", "Democratic Republic of Congo", "2020-06-06", 3878., 114., 
  130.286, 82., 1., 1.857, 43.3, 1.273, 1.455, 0.916, 0.011, 0.021, 1.13, "", 
  "", "", "", "", "", "", "", 492., "", "", 0.005, "", "", "", "", 
  "samples tested", "", "", "", "", "", "", "", "", "", 80.56, 8.9561404*^7, 
  35.879, 17., 3.02, 1.745, 808.133, 77.1, 318.949, 6.1, "", "", 4.472, "", 
  60.68, 0.48}, {"COD", "Africa", "Democratic Republic of Congo", 
  "2020-06-07", 4016., 138., 135.143, 85., 3., 1.857, 44.841, 1.541, 1.509, 
  0.949, 0.033, 0.021, 1.12, "", "", "", "", "", "", "", "", "", "", "", "", 
  "", "", "", "", "samples tested", "", "", "", "", "", "", "", "", "", 
  80.56, 8.9561404*^7, 35.879, 17., 3.02, 1.745, 808.133, 77.1, 318.949, 6.1, 
  "", "", 4.472, "", 60.68, 0.48}, {"COD", "Africa", 
  "Democratic Republic of Congo", "2020-06-08", 4106., 90., 130.143, 88., 3., 
  2.286, 45.846, 1.005, 1.453, 0.983, 0.033, 0.026, 1.11, "", "", "", "", "", 
  "", "", "", "", "", "", "", "", "", "", "", "samples tested", "", "", "", 
  "", "", "", "", "", "", 80.56, 8.9561404*^7, 35.879, 17., 3.02, 1.745, 
  808.133, 77.1, 318.949, 6.1, "", "", 4.472, "", 60.68, 0.48}, 
 {"COD", "Africa", "Democratic Republic of Congo", "2020-06-09", 4259., 153., 
  133.286, 90., 2., 2.571, 47.554, 1.708, 1.488, 1.005, 0.022, 0.029, 1.11, 
  "", "", "", "", "", "", "", "", 392., "", "", 0.004, "", "", "", "", 
  "samples tested", "", "", "", "", "", "", "", "", "", 80.56, 8.9561404*^7, 
  35.879, 17., 3.02, 1.745, 808.133, 77.1, 318.949, 6.1, "", "", 4.472, "", 
  60.68, 0.48}, {"COD", "Africa", "Democratic Republic of Congo", 
  "2020-06-10", 4390., 131., 127.857, 96., 6., 3., 49.017, 1.463, 1.428, 
  1.072, 0.067, 0.033, 1.1, "", "", "", "", "", "", "", "", 655., "", "", 
  0.007, "", "", "", "", "samples tested", "", "", "", "", "", "", "", "", 
  "", 80.56, 8.9561404*^7, 35.879, 17., 3.02, 1.745, 808.133, 77.1, 318.949, 
  6.1, "", "", 4.472, "", 60.68, 0.48}, {"COD", "Africa", 
  "Democratic Republic of Congo", "2020-06-11", 4515., 125., 124.429, 98., 
  2., 2.857, 50.412, 1.396, 1.389, 1.094, 0.022, 0.032, 1.09, "", "", "", "", 
  "", "", "", "", 579., "", "", 0.006, "", "", "", "", "samples tested", "", 
  "", "", "", "", "", "", "", "", 80.56, 8.9561404*^7, 35.879, 17., 3.02, 
  1.745, 808.133, 77.1, 318.949, 6.1, "", "", 4.472, "", 60.68, 0.48}, 
 {"COD", "Africa", "Democratic Republic of Congo", "2020-06-12", 4637., 122., 
  124.714, 101., 3., 2.857, 51.775, 1.362, 1.393, 1.128, 0.033, 0.032, 1.09, 
  "", "", "", "", "", "", "", "", 366., "", "", 0.004, "", "", "", "", 
  "samples tested", "", "", "", "", "", "", "", "", "", 80.56, 8.9561404*^7, 
  35.879, 17., 3.02, 1.745, 808.133, 77.1, 318.949, 6.1, "", "", 4.472, "", 
  60.68, 0.48}, {"COD", "Africa", "Democratic Republic of Congo", 
  "2020-06-13", 4724., 87., 120.857, 106., 5., 3.429, 52.746, 0.971, 1.349, 
  1.184, 0.056, 0.038, 1.08, "", "", "", "", "", "", "", "", 362., "", "", 
  0.004, "", "", "", "", "samples tested", "", "", "", "", "", "", "", "", 
  "", 80.56, 8.9561404*^7, 35.879, 17., 3.02, 1.745, 808.133, 77.1, 318.949, 
  6.1, "", "", 4.472, "", 60.68, 0.48}, {"COD", "Africa", 
  "Democratic Republic of Congo", "2020-06-14", 4778., 54., 108.857, 107., 
  1., 3.143, 53.349, 0.603, 1.215, 1.195, 0.011, 0.035, 1.08, "", "", "", "", 
  "", "", "", "", "", "", "", "", "", "", "", "", "samples tested", "", "", 
  "", "", "", "", "", "", "", 80.56, 8.9561404*^7, 35.879, 17., 3.02, 1.745, 
  808.133, 77.1, 318.949, 6.1, "", "", 4.472, "", 60.68, 0.48}, 
 {"COD", "Africa", "Democratic Republic of Congo", "2020-06-15", 4837., 59., 
  104.429, 112., 5., 3.429, 54.008, 0.659, 1.166, 1.251, 0.056, 0.038, 1.08, 
  "", "", "", "", "", "", "", "", "", "", "", "", "", "", "", "", 
  "samples tested", "", "", "", "", "", "", "", "", "", 80.56, 8.9561404*^7, 
  35.879, 17., 3.02, 1.745, 808.133, 77.1, 318.949, 6.1, "", "", 4.472, "", 
  60.68, 0.48}, {"COD", "Africa", "Democratic Republic of Congo", 
  "2020-06-16", 4974., 137., 102.143, 112., 0., 3.143, 55.537, 1.53, 1.14, 
  1.251, 0., 0.035, 1.08, "", "", "", "", "", "", "", "", 549., "", "", 
  0.006, "", "", "", "", "samples tested", "", "", "", "", "", "", "", "", 
  "", 80.56, 8.9561404*^7, 35.879, 17., 3.02, 1.745, 808.133, 77.1, 318.949, 
  6.1, "", "", 4.472, "", 60.68, 0.48}, {"COD", "Africa", 
  "Democratic Republic of Congo", "2020-06-17", 5100., 126., 101.429, 115., 
  3., 2.714, 56.944, 1.407, 1.133, 1.284, 0.033, 0.03, 1.07, "", "", "", "", 
  "", "", "", "", 569., "", "", 0.006, "", "", "", "", "samples tested", "", 
  "", "", "", "", "", "", "", "", 80.56, 8.9561404*^7, 35.879, 17., 3.02, 
  1.745, 808.133, 77.1, 318.949, 6.1, "", "", 4.472, "", 60.68, 0.48}, 
 {"COD", "Africa", "Democratic Republic of Congo", "2020-06-18", 5283., 183., 
  109.714, 117., 2., 2.714, 58.987, 2.043, 1.225, 1.306, 0.022, 0.03, 1.07, 
  "", "", "", "", "", "", "", "", 624., "", "", 0.007, "", "", "", "", 
  "samples tested", "", "", "", "", "", "", "", "", "", 80.56, 8.9561404*^7, 
  35.879, 17., 3.02, 1.745, 808.133, 77.1, 318.949, 6.1, "", "", 4.472, "", 
  60.68, 0.48}, {"COD", "Africa", "Democratic Republic of Congo", 
  "2020-06-19", 5477., 194., 120., 122., 5., 3., 61.154, 2.166, 1.34, 1.362, 
  0.056, 0.033, 1.06, "", "", "", "", "", "", "", "", 839., "", "", 0.009, 
  "", "", "", "", "samples tested", "", "", "", "", "", "", "", "", "", 
  80.56, 8.9561404*^7, 35.879, 17., 3.02, 1.745, 808.133, 77.1, 318.949, 6.1, 
  "", "", 4.472, "", 60.68, 0.48}, {"COD", "Africa", 
  "Democratic Republic of Congo", "2020-06-20", 5672., 195., 135.429, 125., 
  3., 2.714, 63.331, 2.177, 1.512, 1.396, 0.033, 0.03, 1.06, "", "", "", "", 
  "", "", "", "", "", "", "", "", "", "", "", "", "samples tested", "", "", 
  "", "", "", "", "", "", "", 80.56, 8.9561404*^7, 35.879, 17., 3.02, 1.745, 
  808.133, 77.1, 318.949, 6.1, "", "", 4.472, "", 60.68, 0.48}, 
 {"COD", "Africa", "Democratic Republic of Congo", "2020-06-21", 5826., 154., 
  149.714, 130., 5., 3.286, 65.05, 1.719, 1.672, 1.452, 0.056, 0.037, 1.05, 
  "", "", "", "", "", "", "", "", 336., "", "", 0.004, "", "", "", "", 
  "samples tested", "", "", "", "", "", "", "", "", "", 80.56, 8.9561404*^7, 
  35.879, 17., 3.02, 1.745, 808.133, 77.1, 318.949, 6.1, "", "", 4.472, "", 
  60.68, 0.48}, {"COD", "Africa", "Democratic Republic of Congo", 
  "2020-06-22", 5924., 98., 155.286, 135., 5., 3.286, 66.145, 1.094, 1.734, 
  1.507, 0.056, 0.037, 1.05, "", "", "", "", "", "", "", "", "", "", "", "", 
  "", "", "", "", "samples tested", "", "", "", "", "", "", "", "", "", 
  80.56, 8.9561404*^7, 35.879, 17., 3.02, 1.745, 808.133, 77.1, 318.949, 6.1, 
  "", "", 4.472, "", 60.68, 0.48}, {"COD", "Africa", 
  "Democratic Republic of Congo", "2020-06-23", 6027., 103., 150.429, 135., 
  0., 3.286, 67.295, 1.15, 1.68, 1.507, 0., 0.037, 1.04, "", "", "", "", "", 
  "", "", "", 962., "", "", 0.011, "", "", "", "", "samples tested", "", "", 
  "", "", "", "", "", "", "", 80.56, 8.9561404*^7, 35.879, 17., 3.02, 1.745, 
  808.133, 77.1, 318.949, 6.1, "", "", 4.472, "", 60.68, 0.48}, 
 {"COD", "Africa", "Democratic Republic of Congo", "2020-06-24", 6213., 186., 
  159., 142., 7., 3.857, 69.371, 2.077, 1.775, 1.586, 0.078, 0.043, 1.03, "", 
  "", "", "", "", "", "", "", 974., "", "", 0.011, "", "", "", "", 
  "samples tested", "", "", "", "", "", "", "", "", "", 80.56, 8.9561404*^7, 
  35.879, 17., 3.02, 1.745, 808.133, 77.1, 318.949, 6.1, "", "", 4.472, "", 
  60.68, 0.48}, {"COD", "Africa", "Democratic Republic of Congo", 
  "2020-06-25", 6411., 198., 161.143, 142., 0., 3.571, 71.582, 2.211, 1.799, 
  1.586, 0., 0.04, 1.03, "", "", "", "", "", "", "", "", 824., "", "", 0.009, 
  "", "", "", "", "samples tested", "", "", "", "", "", "", "", "", "", 
  80.56, 8.9561404*^7, 35.879, 17., 3.02, 1.745, 808.133, 77.1, 318.949, 6.1, 
  "", "", 4.472, "", 60.68, 0.48}, {"COD", "Africa", 
  "Democratic Republic of Congo", "2020-06-26", 6552., 141., 153.571, 149., 
  7., 3.857, 73.157, 1.574, 1.715, 1.664, 0.078, 0.043, 1.02, "", "", "", "", 
  "", "", "", "", 951., "", "", 0.011, "", "", "", "", "samples tested", "", 
  "", "", "", "", "", "", "", "", 80.56, 8.9561404*^7, 35.879, 17., 3.02, 
  1.745, 808.133, 77.1, 318.949, 6.1, "", "", 4.472, "", 60.68, 0.48}, 
 {"COD", "Africa", "Democratic Republic of Congo", "2020-06-27", 6690., 138., 
  145.429, 153., 4., 4., 74.697, 1.541, 1.624, 1.708, 0.045, 0.045, 1.01, "", 
  "", "", "", "", "", "", "", 975., "", "", 0.011, "", "", "", "", 
  "samples tested", "", "", "", "", "", "", "", "", "", 80.56, 8.9561404*^7, 
  35.879, 17., 3.02, 1.745, 808.133, 77.1, 318.949, 6.1, "", "", 4.472, "", 
  60.68, 0.48}, {"COD", "Africa", "Democratic Republic of Congo", 
  "2020-06-28", 6827., 137., 143., 157., 4., 3.857, 76.227, 1.53, 1.597, 
  1.753, 0.045, 0.043, 1.01, "", "", "", "", "", "", "", "", 475., "", "", 
  0.005, "", "", "", "", "samples tested", "", "", "", "", "", "", "", "", 
  "", 80.56, 8.9561404*^7, 35.879, 17., 3.02, 1.745, 808.133, 77.1, 318.949, 
  6.1, "", "", 4.472, "", 60.68, 0.48}, {"COD", "Africa", 
  "Democratic Republic of Congo", "2020-06-29", 6939., 112., 145., 167., 10., 
  4.571, 77.478, 1.251, 1.619, 1.865, 0.112, 0.051, 1., "", "", "", "", "", 
  "", "", "", 923., "", "", 0.01, 869., 0.01, 0.167, 6., "samples tested", 
  "", "", "", "", "", "", "", "", "", 80.56, 8.9561404*^7, 35.879, 17., 3.02, 
  1.745, 808.133, 77.1, 318.949, 6.1, "", "", 4.472, "", 60.68, 0.48}, 
 {"COD", "Africa", "Democratic Republic of Congo", "2020-06-30", 7039., 100., 
  144.571, 170., 3., 5., 78.594, 1.117, 1.614, 1.898, 0.033, 0.056, 1., "", 
  "", "", "", "", "", "", "", 686., "", "", 0.008, 830., 0.009, 0.174, 5.7, 
  "samples tested", "", "", "", "", "", "", "", "", "", 80.56, 8.9561404*^7, 
  35.879, 17., 3.02, 1.745, 808.133, 77.1, 318.949, 6.1, "", "", 4.472, "", 
  60.68, 0.48}, {"COD", "Africa", "Democratic Republic of Congo", 
  "2020-07-01", 7122., 83., 129.857, 175., 5., 4.714, 79.521, 0.927, 1.45, 
  1.954, 0.056, 0.053, 0.99, "", "", "", "", "", "", "", "", 662., "", "", 
  0.007, 785., 0.009, 0.165, 6., "samples tested", "", "", "", "", "", "", 
  "", "", "", 80.56, 8.9561404*^7, 35.879, 17., 3.02, 1.745, 808.133, 77.1, 
  318.949, 6.1, "", "", 4.472, "", 60.68, 0.48}, 
 {"COD", "Africa", "Democratic Republic of Congo", "2020-07-02", 7189., 67., 
  111.143, 176., 1., 4.857, 80.269, 0.748, 1.241, 1.965, 0.011, 0.054, 0.98, 
  "", "", "", "", "", "", "", "", 748., "", "", 0.008, 774., 0.009, 0.144, 
  7., "samples tested", "", "", "", "", "", "", "", "", "", 80.56, 
  8.9561404*^7, 35.879, 17., 3.02, 1.745, 808.133, 77.1, 318.949, 6.1, "", 
  "", 4.472, "", 60.68, 0.48}, {"COD", "Africa", 
  "Democratic Republic of Congo", "2020-07-03", 7311., 122., 108.429, 179., 
  3., 4.286, 81.631, 1.362, 1.211, 1.999, 0.033, 0.048, 0.98, "", "", "", "", 
  "", "", "", "", 758., "", "", 0.008, 747., 0.008, 0.145, 6.9, 
  "samples tested", "", "", "", "", "", "", "", "", "", 80.56, 8.9561404*^7, 
  35.879, 17., 3.02, 1.745, 808.133, 77.1, 318.949, 6.1, "", "", 4.472, "", 
  60.68, 0.48}, {"COD", "Africa", "Democratic Republic of Congo", 
  "2020-07-04", 7379., 68., 98.429, 182., 3., 4.143, 82.39, 0.759, 1.099, 
  2.032, 0.033, 0.046, 0.98, "", "", "", "", "", "", "", "", 243., "", "", 
  0.003, 642., 0.007, 0.153, 6.5, "samples tested", "", "", "", "", "", "", 
  "", "", "", 80.56, 8.9561404*^7, 35.879, 17., 3.02, 1.745, 808.133, 77.1, 
  318.949, 6.1, "", "", 4.472, "", 60.68, 0.48}, 
 {"COD", "Africa", "Democratic Republic of Congo", "2020-07-05", 7411., 32., 
  83.429, 182., 0., 3.571, 82.748, 0.357, 0.932, 2.032, 0., 0.04, 0.97, "", 
  "", "", "", "", "", "", "", 335., "", "", 0.004, 622., 0.007, 0.134, 7.5, 
  "samples tested", "", "", "", "", "", "", "", "", "", 80.56, 8.9561404*^7, 
  35.879, 17., 3.02, 1.745, 808.133, 77.1, 318.949, 6.1, "", "", 4.472, "", 
  60.68, 0.48}, {"COD", "Africa", "Democratic Republic of Congo", 
  "2020-07-06", 7432., 21., 70.429, 182., 0., 2.143, 82.982, 0.234, 0.786, 
  2.032, 0., 0.024, 0.97, "", "", "", "", "", "", "", "", 846., "", "", 
  0.009, 611., 0.007, 0.115, 8.7, "samples tested", "", "", "", "", "", "", 
  "", "", "", 80.56, 8.9561404*^7, 35.879, 17., 3.02, 1.745, 808.133, 77.1, 
  318.949, 6.1, "", "", 4.472, "", 60.68, 0.48}, 
 {"COD", "Africa", "Democratic Republic of Congo", "2020-07-07", 7432., 0., 
  56.143, 182., 0., 1.714, 82.982, 0., 0.627, 2.032, 0., 0.019, 0.97, "", "", 
  "", "", "", "", "", "", 919., "", "", 0.01, 644., 0.007, 0.087, 11.5, 
  "samples tested", "", "", "", "", "", "", "", "", "", 80.56, 8.9561404*^7, 
  35.879, 17., 3.02, 1.745, 808.133, 77.1, 318.949, 6.1, "", "", 4.472, "", 
  60.68, 0.48}, {"COD", "Africa", "Democratic Republic of Congo", 
  "2020-07-08", 7432., 0., 44.286, 182., 0., 1., 82.982, 0., 0.494, 2.032, 
  0., 0.011, 0.97, "", "", "", "", "", "", "", "", 1217., "", "", 0.014, 
  724., 0.008, 0.061, 16.3, "samples tested", "", "", "", "", "", "", "", "", 
  "", 80.56, 8.9561404*^7, 35.879, 17., 3.02, 1.745, 808.133, 77.1, 318.949, 
  6.1, "", "", 4.472, "", 60.68, 0.48}, {"COD", "Africa", 
  "Democratic Republic of Congo", "2020-07-09", 7846., 414., 93.857, 189., 
  7., 1.857, 87.605, 4.623, 1.048, 2.11, 0.078, 0.021, 0.98, "", "", "", "", 
  "", "", "", "", 566., "", "", 0.006, 698., 0.008, 0.134, 7.4, 
  "samples tested", "", "", "", "", "", "", "", "", "", 80.56, 8.9561404*^7, 
  35.879, 17., 3.02, 1.745, 808.133, 77.1, 318.949, 6.1, "", "", 4.472, "", 
  60.68, 0.48}, {"COD", "Africa", "Democratic Republic of Congo", 
  "2020-07-10", 7905., 59., 84.857, 189., 0., 1.429, 88.263, 0.659, 0.947, 
  2.11, 0., 0.016, 0.97, "", "", "", "", "", "", "", "", 893., "", "", 0.01, 
  717., 0.008, 0.118, 8.4, "samples tested", "", "", "", "", "", "", "", "", 
  "", 80.56, 8.9561404*^7, 35.879, 17., 3.02, 1.745, 808.133, 77.1, 318.949, 
  6.1, "", "", 4.472, "", 60.68, 0.48}, {"COD", "Africa", 
  "Democratic Republic of Congo", "2020-07-11", 7971., 66., 84.571, 189., 0., 
  1., 89., 0.737, 0.944, 2.11, 0., 0.011, 0.97, "", "", "", "", "", "", "", 
  "", 466., "", "", 0.005, 749., 0.008, 0.113, 8.9, "samples tested", "", "", 
  "", "", "", "", "", "", "", 80.56, 8.9561404*^7, 35.879, 17., 3.02, 1.745, 
  808.133, 77.1, 318.949, 6.1, "", "", 4.472, "", 60.68, 0.48}, 
 {"COD", "Africa", "Democratic Republic of Congo", "2020-07-12", 8033., 62., 
  88.857, 189., 0., 1., 89.693, 0.692, 0.992, 2.11, 0., 0.011, 0.96, "", "", 
  "", "", "", "", "", "", 349., "", "", 0.004, 751., 0.008, 0.118, 8.5, 
  "samples tested", "", "", "", "", "", "", "", "", "", 80.56, 8.9561404*^7, 
  35.879, 17., 3.02, 1.745, 808.133, 77.1, 318.949, 6.1, "", "", 4.472, "", 
  60.68, 0.48}, {"COD", "Africa", "Democratic Republic of Congo", 
  "2020-07-13", 8075., 42., 91.857, 190., 1., 1.143, 90.162, 0.469, 1.026, 
  2.121, 0.011, 0.013, 0.96, "", "", "", "", "", "", "", "", 741., "", "", 
  0.008, 736., 0.008, 0.125, 8., "samples tested", "", "", "", "", "", "", 
  "", "", "", 80.56, 8.9561404*^7, 35.879, 17., 3.02, 1.745, 808.133, 77.1, 
  318.949, 6.1, "", "", 4.472, "", 60.68, 0.48}, 
 {"COD", "Africa", "Democratic Republic of Congo", "2020-07-14", 8135., 60., 
  100.429, 190., 0., 1.143, 90.832, 0.67, 1.121, 2.121, 0., 0.013, 0.95, "", 
  "", "", "", "", "", "", "", 456., "", "", 0.005, 670., 0.007, 0.15, 6.7, 
  "samples tested", "", "", "", "", "", "", "", "", "", 80.56, 8.9561404*^7, 
  35.879, 17., 3.02, 1.745, 808.133, 77.1, 318.949, 6.1, "", "", 4.472, "", 
  60.68, 0.48}, {"COD", "Africa", "Democratic Republic of Congo", 
  "2020-07-15", 8163., 28., 104.429, 192., 2., 1.429, 91.144, 0.313, 1.166, 
  2.144, 0.022, 0.016, 0.95, "", "", "", "", "", "", "", "", 563., "", "", 
  0.006, 576., 0.006, 0.181, 5.5, "samples tested", "", "", "", "", "", "", 
  "", "", "", 80.56, 8.9561404*^7, 35.879, 17., 3.02, 1.745, 808.133, 77.1, 
  318.949, 6.1, "", "", 4.472, "", 60.68, 0.48}, 
 {"COD", "Africa", "Democratic Republic of Congo", "2020-07-16", 8199., 36., 
  50.429, 193., 1., 0.571, 91.546, 0.402, 0.563, 2.155, 0.011, 0.006, 0.94, 
  "", "", "", "", "", "", "", "", 464., "", "", 0.005, 562., 0.006, 0.09, 
  11.1, "samples tested", "", "", "", "", "", "", "", "", "", 80.56, 
  8.9561404*^7, 35.879, 17., 3.02, 1.745, 808.133, 77.1, 318.949, 6.1, "", 
  "", 4.472, "", 60.68, 0.48}, {"COD", "Africa", 
  "Democratic Republic of Congo", "2020-07-17", 8249., 50., 49.143, 193., 0., 
  0.571, 92.104, 0.558, 0.549, 2.155, 0., 0.006, 0.94, "", "", "", "", "", 
  "", "", "", 800., "", "", 0.009, 548., 0.006, 0.09, 11.2, "samples tested", 
  "", "", "", "", "", "", "", "", "", 80.56, 8.9561404*^7, 35.879, 17., 3.02, 
  1.745, 808.133, 77.1, 318.949, 6.1, "", "", 4.472, "", 60.68, 0.48}, 
 {"COD", "Africa", "Democratic Republic of Congo", "2020-07-18", 8324., 75., 
  50.429, 193., 0., 0.571, 92.942, 0.837, 0.563, 2.155, 0., 0.006, 0.94, "", 
  "", "", "", "", "", "", "", 435., "", "", 0.005, 544., 0.006, 0.093, 10.8, 
  "samples tested", "", "", "", "", "", "", "", "", "", 80.56, 8.9561404*^7, 
  35.879, 17., 3.02, 1.745, 808.133, 77.1, 318.949, 6.1, "", "", 4.472, "", 
  60.68, 0.48}, {"COD", "Africa", "Democratic Republic of Congo", 
  "2020-07-19", 8403., 79., 52.857, 194., 1., 0.714, 93.824, 0.882, 0.59, 
  2.166, 0.011, 0.008, 0.94, "", "", "", "", "", "", "", "", 423., "", "", 
  0.005, 555., 0.006, 0.095, 10.5, "samples tested", "", "", "", "", "", "", 
  "", "", "", 80.56, 8.9561404*^7, 35.879, 17., 3.02, 1.745, 808.133, 77.1, 
  318.949, 6.1, "", "", 4.472, "", 60.68, 0.48}, 
 {"COD", "Africa", "Democratic Republic of Congo", "2020-07-20", 8443., 40., 
  52.571, 194., 0., 0.571, 94.271, 0.447, 0.587, 2.166, 0., 0.006, 0.94, "", 
  "", "", "", "", "", "", "", 649., "", "", 0.007, 541., 0.006, 0.097, 10.3, 
  "samples tested", "", "", "", "", "", "", "", "", "", 80.56, 8.9561404*^7, 
  35.879, 17., 3.02, 1.745, 808.133, 77.1, 318.949, 6.1, "", "", 4.472, "", 
  60.68, 0.48}, {"COD", "Africa", "Democratic Republic of Congo", 
  "2020-07-21", 8534., 91., 57., 196., 2., 0.857, 95.287, 1.016, 0.636, 
  2.188, 0.022, 0.01, 0.94, "", "", "", "", "", "", "", "", 741., "", "", 
  0.008, 582., 0.006, 0.098, 10.2, "samples tested", "", "", "", "", "", "", 
  "", "", "", 80.56, 8.9561404*^7, 35.879, 17., 3.02, 1.745, 808.133, 77.1, 
  318.949, 6.1, "", "", 4.472, "", 60.68, 0.48}, 
 {"COD", "Africa", "Democratic Republic of Congo", "2020-07-22", 8626., 92., 
  66.143, 197., 1., 0.714, 96.314, 1.027, 0.739, 2.2, 0.011, 0.008, 0.94, "", 
  "", "", "", "", "", "", "", 737., "", "", 0.008, 607., 0.007, 0.109, 9.2, 
  "samples tested", "", "", "", "", "", "", "", "", "", 55.56, 8.9561404*^7, 
  35.879, 17., 3.02, 1.745, 808.133, 77.1, 318.949, 6.1, "", "", 4.472, "", 
  60.68, 0.48}, {"COD", "Africa", "Democratic Republic of Congo", 
  "2020-07-23", 8720., 94., 74.429, 201., 4., 1.143, 97.363, 1.05, 0.831, 
  2.244, 0.045, 0.013, 0.93, "", "", "", "", "", "", "", "", 645., "", "", 
  0.007, 633., 0.007, 0.118, 8.5, "samples tested", "", "", "", "", "", "", 
  "", "", "", 55.56, 8.9561404*^7, 35.879, 17., 3.02, 1.745, 808.133, 77.1, 
  318.949, 6.1, "", "", 4.472, "", 60.68, 0.48}, 
 {"COD", "Africa", "Democratic Republic of Congo", "2020-07-24", 8767., 47., 
  74., 201., 0., 1.143, 97.888, 0.525, 0.826, 2.244, 0., 0.013, 0.93, "", "", 
  "", "", "", "", "", "", 464., "", "", 0.005, 585., 0.007, 0.126, 7.9, 
  "samples tested", "", "", "", "", "", "", "", "", "", 55.56, 8.9561404*^7, 
  35.879, 17., 3.02, 1.745, 808.133, 77.1, 318.949, 6.1, "", "", 4.472, "", 
  60.68, 0.48}, {"COD", "Africa", "Democratic Republic of Congo", 
  "2020-07-25", 8801., 34., 68.143, 204., 3., 1.571, 98.268, 0.38, 0.761, 
  2.278, 0.033, 0.018, 0.93, "", "", "", "", "", "", "", "", 669., "", "", 
  0.007, 618., 0.007, 0.11, 9.1, "samples tested", "", "", "", "", "", "", 
  "", "", "", 55.56, 8.9561404*^7, 35.879, 17., 3.02, 1.745, 808.133, 77.1, 
  318.949, 6.1, "", "", 4.472, "", 60.68, 0.48}, 
 {"COD", "Africa", "Democratic Republic of Congo", "2020-07-26", 8831., 30., 
  61.143, 204., 0., 1.429, 98.603, 0.335, 0.683, 2.278, 0., 0.016, 0.92, "", 
  "", "", "", "", "", "", "", 137., "", "", 0.002, 577., 0.006, 0.106, 9.4, 
  "samples tested", "", "", "", "", "", "", "", "", "", 55.56, 8.9561404*^7, 
  35.879, 17., 3.02, 1.745, 808.133, 77.1, 318.949, 6.1, "", "", 4.472, "", 
  60.68, 0.48}, {"COD", "Africa", "Democratic Republic of Congo", 
  "2020-07-27", 8844., 13., 57.286, 208., 4., 2., 98.748, 0.145, 0.64, 2.322, 
  0.045, 0.022, 0.92, "", "", "", "", "", "", "", "", 242., "", "", 0.003, 
  519., 0.006, 0.11, 9.1, "samples tested", "", "", "", "", "", "", "", "", 
  "", 55.56, 8.9561404*^7, 35.879, 17., 3.02, 1.745, 808.133, 77.1, 318.949, 
  6.1, "", "", 4.472, "", 60.68, 0.48}, {"COD", "Africa", 
  "Democratic Republic of Congo", "2020-07-28", 8873., 29., 48.429, 208., 0., 
  1.714, 99.072, 0.324, 0.541, 2.322, 0., 0.019, 0.92, "", "", "", "", "", 
  "", "", "", 242., "", "", 0.003, 448., 0.005, 0.108, 9.3, "samples tested", 
  "", "", "", "", "", "", "", "", "", 55.56, 8.9561404*^7, 35.879, 17., 3.02, 
  1.745, 808.133, 77.1, 318.949, 6.1, "", "", 4.472, "", 60.68, 0.48}, 
 {"COD", "Africa", "Democratic Republic of Congo", "2020-07-29", 8931., 58., 
  43.571, 210., 2., 1.857, 99.719, 0.648, 0.486, 2.345, 0.022, 0.021, 0.92, 
  "", "", "", "", "", "", "", "", 637., "", "", 0.007, 434., 0.005, 0.1, 10., 
  "samples tested", "", "", "", "", "", "", "", "", "", 55.56, 8.9561404*^7, 
  35.879, 17., 3.02, 1.745, 808.133, 77.1, 318.949, 6.1, "", "", 4.472, "", 
  60.68, 0.48}, {"COD", "Africa", "Democratic Republic of Congo", 
  "2020-07-30", 9010., 79., 41.429, 215., 5., 2., 100.601, 0.882, 0.463, 
  2.401, 0.056, 0.022, 0.92, "", "", "", "", "", "", "", "", 364., "", "", 
  0.004, 394., 0.004, 0.105, 9.5, "samples tested", "", "", "", "", "", "", 
  "", "", "", 55.56, 8.9561404*^7, 35.879, 17., 3.02, 1.745, 808.133, 77.1, 
  318.949, 6.1, "", "", 4.472, "", 60.68, 0.48}, 
 {"COD", "Africa", "Democratic Republic of Congo", "2020-07-31", 9070., 60., 
  43.286, 215., 0., 2., 101.271, 0.67, 0.483, 2.401, 0., 0.022, 0.92, "", "", 
  "", "", "", "", "", "", 417., "", "", 0.005, 387., 0.004, 0.112, 8.9, 
  "samples tested", "", "", "", "", "", "", "", "", "", 55.56, 8.9561404*^7, 
  35.879, 17., 3.02, 1.745, 808.133, 77.1, 318.949, 6.1, "", "", 4.472, "", 
  60.68, 0.48}, {"COD", "Africa", "Democratic Republic of Congo", 
  "2020-08-01", 9084., 14., 40.429, 215., 0., 1.571, 101.428, 0.156, 0.451, 
  2.401, 0., 0.018, 0.92, "", "", "", "", "", "", "", "", 289., "", "", 
  0.003, 333., 0.004, 0.121, 8.2, "samples tested", "", "", "", "", "", "", 
  "", "", "", 55.56, 8.9561404*^7, 35.879, 17., 3.02, 1.745, 808.133, 77.1, 
  318.949, 6.1, "", "", 4.472, "", 60.68, 0.48}, 
 {"COD", "Africa", "Democratic Republic of Congo", "2020-08-02", 9115., 31., 
  40.571, 215., 0., 1.571, 101.774, 0.346, 0.453, 2.401, 0., 0.018, 0.92, "", 
  "", "", "", "", "", "", "", 237., "", "", 0.003, 347., 0.004, 0.117, 8.6, 
  "samples tested", "", "", "", "", "", "", "", "", "", 55.56, 8.9561404*^7, 
  35.879, 17., 3.02, 1.745, 808.133, 77.1, 318.949, 6.1, "", "", 4.472, "", 
  60.68, 0.48}, {"COD", "Africa", "Democratic Republic of Congo", 
  "2020-08-03", 9133., 18., 41.286, 215., 0., 1., 101.975, 0.201, 0.461, 
  2.401, 0., 0.011, 0.92, "", "", "", "", "", "", "", "", 431., "", "", 
  0.005, 374., 0.004, 0.11, 9.1, "samples tested", "", "", "", "", "", "", 
  "", "", "", 59.26, 8.9561404*^7, 35.879, 17., 3.02, 1.745, 808.133, 77.1, 
  318.949, 6.1, "", "", 4.472, "", 60.68, 0.48}, 
 {"COD", "Africa", "Democratic Republic of Congo", "2020-08-04", 9178., 45., 
  43.571, 215., 0., 1., 102.477, 0.502, 0.486, 2.401, 0., 0.011, 0.93, "", 
  "", "", "", "", "", "", "", 344., "", "", 0.004, 388., 0.004, 0.112, 8.9, 
  "samples tested", "", "", "", "", "", "", "", "", "", 59.26, 8.9561404*^7, 
  35.879, 17., 3.02, 1.745, 808.133, 77.1, 318.949, 6.1, "", "", 4.472, "", 
  60.68, 0.48}, {"COD", "Africa", "Democratic Republic of Congo", 
  "2020-08-05", 9253., 75., 46., 215., 0., 0.714, 103.315, 0.837, 0.514, 
  2.401, 0., 0.008, 0.93, "", "", "", "", "", "", "", "", 489., "", "", 
  0.005, 367., 0.004, 0.125, 8., "samples tested", "", "", "", "", "", "", 
  "", "", "", 59.26, 8.9561404*^7, 35.879, 17., 3.02, 1.745, 808.133, 77.1, 
  318.949, 6.1, "", "", 4.472, "", 60.68, 0.48}, 
 {"COD", "Africa", "Democratic Republic of Congo", "2020-08-06", 9309., 56., 
  42.714, 215., 0., 0., 103.94, 0.625, 0.477, 2.401, 0., 0., 0.93, "", "", 
  "", "", "", "", "", "", 342., "", "", 0.004, 364., 0.004, 0.117, 8.5, 
  "samples tested", "", "", "", "", "", "", "", "", "", 59.26, 8.9561404*^7, 
  35.879, 17., 3.02, 1.745, 808.133, 77.1, 318.949, 6.1, "", "", 4.472, "", 
  60.68, 0.48}, {"COD", "Africa", "Democratic Republic of Congo", 
  "2020-08-07", 9355., 46., 40.714, 218., 3., 0.429, 104.453, 0.514, 0.455, 
  2.434, 0.033, 0.005, 0.92, "", "", "", "", "", "", "", "", 431., "", "", 
  0.005, 366., 0.004, 0.111, 9., "samples tested", "", "", "", "", "", "", 
  "", "", "", 59.26, 8.9561404*^7, 35.879, 17., 3.02, 1.745, 808.133, 77.1, 
  318.949, 6.1, "", "", 4.472, "", 60.68, 0.48}, 
 {"COD", "Africa", "Democratic Republic of Congo", "2020-08-08", 9436., 81., 
  50.286, 218., 0., 0.429, 105.358, 0.904, 0.561, 2.434, 0., 0.005, 0.92, "", 
  "", "", "", "", "", "", "", 342., "", "", 0.004, 374., 0.004, 0.134, 7.4, 
  "samples tested", "", "", "", "", "", "", "", "", "", 59.26, 8.9561404*^7, 
  35.879, 17., 3.02, 1.745, 808.133, 77.1, 318.949, 6.1, "", "", 4.472, "", 
  60.68, 0.48}, {"COD", "Africa", "Democratic Republic of Congo", 
  "2020-08-09", 9454., 18., 48.429, 224., 6., 1.286, 105.559, 0.201, 0.541, 
  2.501, 0.067, 0.014, 0.92, "", "", "", "", "", "", "", "", 267., "", "", 
  0.003, 378., 0.004, 0.128, 7.8, "samples tested", "", "", "", "", "", "", 
  "", "", "", 59.26, 8.9561404*^7, 35.879, 17., 3.02, 1.745, 808.133, 77.1, 
  318.949, 6.1, "", "", 4.472, "", 60.68, 0.48}, 
 {"COD", "Africa", "Democratic Republic of Congo", "2020-08-10", 9489., 35., 
  50.857, 224., 0., 1.286, 105.95, 0.391, 0.568, 2.501, 0., 0.014, 0.92, "", 
  "", "", "", "", "", "", "", 299., "", "", 0.003, 359., 0.004, 0.142, 7.1, 
  "samples tested", "", "", "", "", "", "", "", "", "", 51.85, 8.9561404*^7, 
  35.879, 17., 3.02, 1.745, 808.133, 77.1, 318.949, 6.1, "", "", 4.472, "", 
  60.68, 0.48}, {"COD", "Africa", "Democratic Republic of Congo", 
  "2020-08-11", 9499., 10., 45.857, 225., 1., 1.429, 106.061, 0.112, 0.512, 
  2.512, 0.011, 0.016, 0.92, "", "", "", "", "", "", "", "", 462., "", "", 
  0.005, 376., 0.004, 0.122, 8.2, "samples tested", "", "", "", "", "", "", 
  "", "", "", 51.85, 8.9561404*^7, 35.879, 17., 3.02, 1.745, 808.133, 77.1, 
  318.949, 6.1, "", "", 4.472, "", 60.68, 0.48}, 
 {"COD", "Africa", "Democratic Republic of Congo", "2020-08-12", 9538., 39., 
  40.714, 225., 0., 1.429, 106.497, 0.435, 0.455, 2.512, 0., 0.016, 0.92, "", 
  "", "", "", "", "", "", "", 413., "", "", 0.005, 365., 0.004, 0.112, 9., 
  "samples tested", "", "", "", "", "", "", "", "", "", 51.85, 8.9561404*^7, 
  35.879, 17., 3.02, 1.745, 808.133, 77.1, 318.949, 6.1, "", "", 4.472, "", 
  60.68, 0.48}, {"COD", "Africa", "Democratic Republic of Congo", 
  "2020-08-13", 9589., 51., 40., 234., 9., 2.714, 107.066, 0.569, 0.447, 
  2.613, 0.1, 0.03, 0.92, "", "", "", "", "", "", "", "", 326., "", "", 
  0.004, 363., 0.004, 0.11, 9.1, "samples tested", "", "", "", "", "", "", 
  "", "", "", 51.85, 8.9561404*^7, 35.879, 17., 3.02, 1.745, 808.133, 77.1, 
  318.949, 6.1, "", "", 4.472, "", 60.68, 0.48}, 
 {"COD", "Africa", "Democratic Republic of Congo", "2020-08-14", 9605., 16., 
  35.714, 238., 4., 2.857, 107.245, 0.179, 0.399, 2.657, 0.045, 0.032, 0.92, 
  "", "", "", "", "", "", "", "", 480., "", "", 0.005, 370., 0.004, 0.097, 
  10.4, "samples tested", "", "", "", "", "", "", "", "", "", 51.85, 
  8.9561404*^7, 35.879, 17., 3.02, 1.745, 808.133, 77.1, 318.949, 6.1, "", 
  "", 4.472, "", 60.68, 0.48}, {"COD", "Africa", 
  "Democratic Republic of Congo", "2020-08-15", 9638., 33., 28.857, 239., 1., 
  3., 107.613, 0.368, 0.322, 2.669, 0.011, 0.033, 0.92, "", "", "", "", "", 
  "", "", "", 437., "", "", 0.005, 383., 0.004, 0.075, 13.3, 
  "samples tested", "", "", "", "", "", "", "", "", "", 40.74, 8.9561404*^7, 
  35.879, 17., 3.02, 1.745, 808.133, 77.1, 318.949, 6.1, "", "", 4.472, "", 
  60.68, 0.48}, {"COD", "Africa", "Democratic Republic of Congo", 
  "2020-08-16", 9676., 38., 31.714, 240., 1., 2.286, 108.038, 0.424, 0.354, 
  2.68, 0.011, 0.026, 0.92, "", "", "", "", "", "", "", "", 208., "", "", 
  0.002, 375., 0.004, 0.085, 11.8, "samples tested", "", "", "", "", "", "", 
  "", "", "", 40.74, 8.9561404*^7, 35.879, 17., 3.02, 1.745, 808.133, 77.1, 
  318.949, 6.1, "", "", 4.472, "", 60.68, 0.48}, 
 {"COD", "Africa", "Democratic Republic of Congo", "2020-08-17", 9706., 30., 
  31., 243., 3., 2.714, 108.373, 0.335, 0.346, 2.713, 0.033, 0.03, 0.92, "", 
  "", "", "", "", "", "", "", 333., "", "", 0.004, 380., 0.004, 0.082, 12.3, 
  "samples tested", "", "", "", "", "", "", "", "", "", 40.74, 8.9561404*^7, 
  35.879, 17., 3.02, 1.745, 808.133, 77.1, 318.949, 6.1, "", "", 4.472, "", 
  60.68, 0.48}, {"COD", "Africa", "Democratic Republic of Congo", 
  "2020-08-18", 9721., 15., 31.714, 243., 0., 2.571, 108.54, 0.167, 0.354, 
  2.713, 0., 0.029, 0.92, "", "", "", "", "", "", "", "", 293., "", "", 
  0.003, 356., 0.004, 0.089, 11.2, "samples tested", "", "", "", "", "", "", 
  "", "", "", 40.74, 8.9561404*^7, 35.879, 17., 3.02, 1.745, 808.133, 77.1, 
  318.949, 6.1, "", "", 4.472, "", 60.68, 0.48}, 
 {"COD", "Africa", "Democratic Republic of Congo", "2020-08-19", 9741., 20., 
  29., 246., 3., 3., 108.763, 0.223, 0.324, 2.747, 0.033, 0.033, 0.93, "", 
  "", "", "", "", "", "", "", 398., "", "", 0.004, 354., 0.004, 0.082, 12.2, 
  "samples tested", "", "", "", "", "", "", "", "", "", 40.74, 8.9561404*^7, 
  35.879, 17., 3.02, 1.745, 808.133, 77.1, 318.949, 6.1, "", "", 4.472, "", 
  60.68, 0.48}, {"COD", "Africa", "Democratic Republic of Congo", 
  "2020-08-20", 9757., 16., 24., 247., 1., 1.857, 108.942, 0.179, 0.268, 
  2.758, 0.011, 0.021, 0.93, "", "", "", "", "", "", "", "", 309., "", "", 
  0.003, 351., 0.004, 0.068, 14.6, "samples tested", "", "", "", "", "", "", 
  "", "", "", 40.74, 8.9561404*^7, 35.879, 17., 3.02, 1.745, 808.133, 77.1, 
  318.949, 6.1, "", "", 4.472, "", 60.68, 0.48}, 
 {"COD", "Africa", "Democratic Republic of Congo", "2020-08-21", 9802., 45., 
  28.143, 248., 1., 1.429, 109.444, 0.502, 0.314, 2.769, 0.011, 0.016, 0.93, 
  "", "", "", "", "", "", "", "", 254., "", "", 0.003, 319., 0.004, 0.088, 
  11.3, "samples tested", "", "", "", "", "", "", "", "", "", 40.74, 
  8.9561404*^7, 35.879, 17., 3.02, 1.745, 808.133, 77.1, 318.949, 6.1, "", 
  "", 4.472, "", 60.68, 0.48}, {"COD", "Africa", 
  "Democratic Republic of Congo", "2020-08-22", 9811., 9., 24.714, 251., 3., 
  1.714, 109.545, 0.1, 0.276, 2.803, 0.033, 0.019, 0.93, "", "", "", "", "", 
  "", "", "", 422., "", "", 0.005, 317., 0.004, 0.078, 12.8, 
  "samples tested", "", "", "", "", "", "", "", "", "", 40.74, 8.9561404*^7, 
  35.879, 17., 3.02, 1.745, 808.133, 77.1, 318.949, 6.1, "", "", 4.472, "", 
  60.68, 0.48}, {"COD", "Africa", "Democratic Republic of Congo", 
  "2020-08-23", 9830., 19., 22., 251., 0., 1.571, 109.757, 0.212, 0.246, 
  2.803, 0., 0.018, 0.94, "", "", "", "", "", "", "", "", 154., "", "", 
  0.002, 309., 0.003, 0.071, 14., "samples tested", "", "", "", "", "", "", 
  "", "", "", 40.74, 8.9561404*^7, 35.879, 17., 3.02, 1.745, 808.133, 77.1, 
  318.949, 6.1, "", "", 4.472, "", 60.68, 0.48}, 
 {"COD", "Africa", "Democratic Republic of Congo", "2020-08-24", 9842., 12., 
  19.429, 251., 0., 1.143, 109.891, 0.134, 0.217, 2.803, 0., 0.013, 0.94, "", 
  "", "", "", "", "", "", "", 184., "", "", 0.002, 288., 0.003, 0.067, 14.8, 
  "samples tested", "", "", "", "", "", "", "", "", "", 40.74, 8.9561404*^7, 
  35.879, 17., 3.02, 1.745, 808.133, 77.1, 318.949, 6.1, "", "", 4.472, "", 
  60.68, 0.48}, {"COD", "Africa", "Democratic Republic of Congo", 
  "2020-08-25", 9891., 49., 24.286, 251., 0., 1.143, 110.438, 0.547, 0.271, 
  2.803, 0., 0.013, 0.95, "", "", "", "", "", "", "", "", 217., "", "", 
  0.002, 277., 0.003, 0.088, 11.4, "samples tested", "", "", "", "", "", "", 
  "", "", "", 40.74, 8.9561404*^7, 35.879, 17., 3.02, 1.745, 808.133, 77.1, 
  318.949, 6.1, "", "", 4.472, "", 60.68, 0.48}, 
 {"COD", "Africa", "Democratic Republic of Congo", "2020-08-26", 9912., 21., 
  24.429, 254., 3., 1.143, 110.673, 0.234, 0.273, 2.836, 0.033, 0.013, 0.95, 
  "", "", "", "", "", "", "", "", 148., "", "", 0.002, 241., 0.003, 0.101, 
  9.9, "samples tested", "", "", "", "", "", "", "", "", "", 46.3, 
  8.9561404*^7, 35.879, 17., 3.02, 1.745, 808.133, 77.1, 318.949, 6.1, "", 
  "", 4.472, "", 60.68, 0.48}, {"COD", "Africa", 
  "Democratic Republic of Congo", "2020-08-27", 9915., 3., 22.571, 255., 1., 
  1.143, 110.706, 0.033, 0.252, 2.847, 0.011, 0.013, 0.95, "", "", "", "", 
  "", "", "", "", 296., "", "", 0.003, 239., 0.003, 0.094, 10.6, 
  "samples tested", "", "", "", "", "", "", "", "", "", 46.3, 8.9561404*^7, 
  35.879, 17., 3.02, 1.745, 808.133, 77.1, 318.949, 6.1, "", "", 4.472, "", 
  60.68, 0.48}, {"COD", "Africa", "Democratic Republic of Congo", 
  "2020-08-28", 9994., 79., 27.429, 255., 0., 1., 111.588, 0.882, 0.306, 
  2.847, 0., 0.011, 0.96, "", "", "", "", "", "", "", "", 151., "", "", 
  0.002, 225., 0.003, 0.122, 8.2, "samples tested", "", "", "", "", "", "", 
  "", "", "", 46.3, 8.9561404*^7, 35.879, 17., 3.02, 1.745, 808.133, 77.1, 
  318.949, 6.1, "", "", 4.472, "", 60.68, 0.48}, 
 {"COD", "Africa", "Democratic Republic of Congo", "2020-08-29", 10007., 13., 
  28., 258., 3., 1., 111.733, 0.145, 0.313, 2.881, 0.033, 0.011, 0.96, "", 
  "", "", "", "", "", "", "", 339., "", "", 0.004, 213., 0.002, 0.131, 7.6, 
  "samples tested", "", "", "", "", "", "", "", "", "", 46.3, 8.9561404*^7, 
  35.879, 17., 3.02, 1.745, 808.133, 77.1, 318.949, 6.1, "", "", 4.472, "", 
  60.68, 0.48}, {"COD", "Africa", "Democratic Republic of Congo", 
  "2020-08-30", 10045., 38., 30.714, 258., 0., 1., 112.158, 0.424, 0.343, 
  2.881, 0., 0.011, 0.96, "", "", "", "", "", "", "", "", 327., "", "", 
  0.004, 237., 0.003, 0.13, 7.7, "samples tested", "", "", "", "", "", "", 
  "", "", "", 46.3, 8.9561404*^7, 35.879, 17., 3.02, 1.745, 808.133, 77.1, 
  318.949, 6.1, "", "", 4.472, "", 60.68, 0.48}, 
 {"COD", "Africa", "Democratic Republic of Congo", "2020-08-31", 10097., 52., 
  36.429, 258., 0., 1., 112.738, 0.581, 0.407, 2.881, 0., 0.011, 0.96, "", 
  "", "", "", "", "", "", "", 135., "", "", 0.002, 230., 0.003, 0.158, 6.3, 
  "samples tested", "", "", "", "", "", "", "", "", "", 46.3, 8.9561404*^7, 
  35.879, 17., 3.02, 1.745, 808.133, 77.1, 318.949, 6.1, "", "", 4.472, "", 
  60.68, 0.48}, {"COD", "Africa", "Democratic Republic of Congo", 
  "2020-09-01", 10104., 7., 30.429, 259., 1., 1.143, 112.816, 0.078, 0.34, 
  2.892, 0.011, 0.013, 0.96, "", "", "", "", "", "", "", "", "", "", "", "", 
  "", "", "", "", "samples tested", "", "", "", "", "", "", "", "", "", 46.3, 
  8.9561404*^7, 35.879, 17., 3.02, 1.745, 808.133, 77.1, 318.949, 6.1, "", 
  "", 4.472, "", 60.68, 0.48}, {"COD", "Africa", 
  "Democratic Republic of Congo", "2020-09-02", 10114., 10., 28.857, 259., 
  0., 0.714, 112.928, 0.112, 0.322, 2.892, 0., 0.008, 0.96, "", "", "", "", 
  "", "", "", "", 266., "", "", 0.003, "", "", "", "", "samples tested", "", 
  "", "", "", "", "", "", "", "", 46.3, 8.9561404*^7, 35.879, 17., 3.02, 
  1.745, 808.133, 77.1, 318.949, 6.1, "", "", 4.472, "", 60.68, 0.48}, 
 {"COD", "Africa", "Democratic Republic of Congo", "2020-09-03", 10125., 11., 
  30., 259., 0., 0.571, 113.051, 0.123, 0.335, 2.892, 0., 0.006, 0.96, "", 
  "", "", "", "", "", "", "", 187., "", "", 0.002, "", "", "", "", 
  "samples tested", "", "", "", "", "", "", "", "", "", 46.3, 8.9561404*^7, 
  35.879, 17., 3.02, 1.745, 808.133, 77.1, 318.949, 6.1, "", "", 4.472, "", 
  60.68, 0.48}, {"COD", "Africa", "Democratic Republic of Congo", 
  "2020-09-04", 10149., 24., 22.143, 259., 0., 0.571, 113.319, 0.268, 0.247, 
  2.892, 0., 0.006, 0.96, "", "", "", "", "", "", "", "", 434., "", "", 
  0.005, "", "", "", "", "samples tested", "", "", "", "", "", "", "", "", 
  "", 46.3, 8.9561404*^7, 35.879, 17., 3.02, 1.745, 808.133, 77.1, 318.949, 
  6.1, "", "", 4.472, "", 60.68, 0.48}, {"COD", "Africa", 
  "Democratic Republic of Congo", "2020-09-05", 10178., 29., 24.429, 259., 
  0., 0.143, 113.643, 0.324, 0.273, 2.892, 0., 0.002, 0.96, "", "", "", "", 
  "", "", "", "", 339., "", "", 0.004, "", "", "", "", "samples tested", "", 
  "", "", "", "", "", "", "", "", 46.3, 8.9561404*^7, 35.879, 17., 3.02, 
  1.745, 808.133, 77.1, 318.949, 6.1, "", "", 4.472, "", 60.68, 0.48}, 
 {"COD", "Africa", "Democratic Republic of Congo", "2020-09-06", 10210., 32., 
  23.571, 260., 1., 0.286, 114., 0.357, 0.263, 2.903, 0.011, 0.003, 0.97, "", 
  "", "", "", "", "", "", "", 128., "", "", 0.001, "", "", "", "", 
  "samples tested", "", "", "", "", "", "", "", "", "", 46.3, 8.9561404*^7, 
  35.879, 17., 3.02, 1.745, 808.133, 77.1, 318.949, 6.1, "", "", 4.472, "", 
  60.68, 0.48}, {"COD", "Africa", "Democratic Republic of Congo", 
  "2020-09-07", 10233., 23., 19.429, 260., 0., 0.286, 114.257, 0.257, 0.217, 
  2.903, 0., 0.003, 0.97, "", "", "", "", "", "", "", "", 272., "", "", 
  0.003, "", "", "", "", "samples tested", "", "", "", "", "", "", "", "", 
  "", 46.3, 8.9561404*^7, 35.879, 17., 3.02, 1.745, 808.133, 77.1, 318.949, 
  6.1, "", "", 4.472, "", 60.68, 0.48}, {"COD", "Africa", 
  "Democratic Republic of Congo", "2020-09-08", 10292., 59., 26.857, 260., 
  0., 0.143, 114.916, 0.659, 0.3, 2.903, 0., 0.002, 0.97, "", "", "", "", "", 
  "", "", "", 250., "", "", 0.003, 268., 0.003, 0.1, 10., "samples tested", 
  "", "", "", "", "", "", "", "", "", 46.3, 8.9561404*^7, 35.879, 17., 3.02, 
  1.745, 808.133, 77.1, 318.949, 6.1, "", "", 4.472, "", 60.68, 0.48}, 
 {"COD", "Africa", "Democratic Republic of Congo", "2020-09-09", 10324., 32., 
  30., 260., 0., 0.143, 115.273, 0.357, 0.335, 2.903, 0., 0.002, 0.97, "", 
  "", "", "", "", "", "", "", 195., "", "", 0.002, 258., 0.003, 0.116, 8.6, 
  "samples tested", "", "", "", "", "", "", "", "", "", 46.3, 8.9561404*^7, 
  35.879, 17., 3.02, 1.745, 808.133, 77.1, 318.949, 6.1, "", "", 4.472, "", 
  60.68, 0.48}, {"COD", "Africa", "Democratic Republic of Congo", 
  "2020-09-10", 10343., 19., 31.143, 262., 2., 0.429, 115.485, 0.212, 0.348, 
  2.925, 0.022, 0.005, 0.96, "", "", "", "", "", "", "", "", 396., "", "", 
  0.004, 288., 0.003, 0.108, 9.2, "samples tested", "", "", "", "", "", "", 
  "", "", "", 46.3, 8.9561404*^7, 35.879, 17., 3.02, 1.745, 808.133, 77.1, 
  318.949, 6.1, "", "", 4.472, "", 60.68, 0.48}, 
 {"COD", "Africa", "Democratic Republic of Congo", "2020-09-11", 10361., 18., 
  30.286, 262., 0., 0.429, 115.686, 0.201, 0.338, 2.925, 0., 0.005, 0.96, "", 
  "", "", "", "", "", "", "", 273., "", "", 0.003, 265., 0.003, 0.114, 8.7, 
  "samples tested", "", "", "", "", "", "", "", "", "", 46.3, 8.9561404*^7, 
  35.879, 17., 3.02, 1.745, 808.133, 77.1, 318.949, 6.1, "", "", 4.472, "", 
  60.68, 0.48}, {"COD", "Africa", "Democratic Republic of Congo", 
  "2020-09-12", 10385., 24., 29.571, 262., 0., 0.429, 115.954, 0.268, 0.33, 
  2.925, 0., 0.005, 0.96, "", "", "", "", "", "", "", "", 230., "", "", 
  0.003, 249., 0.003, 0.119, 8.4, "samples tested", "", "", "", "", "", "", 
  "", "", "", 46.3, 8.9561404*^7, 35.879, 17., 3.02, 1.745, 808.133, 77.1, 
  318.949, 6.1, "", "", 4.472, "", 60.68, 0.48}, 
 {"COD", "Africa", "Democratic Republic of Congo", "2020-09-13", 10390., 5., 
  25.714, 264., 2., 0.571, 116.01, 0.056, 0.287, 2.948, 0.022, 0.006, 0.96, 
  "", "", "", "", "", "", "", "", 36., "", "", 0., 236., 0.003, 0.109, 9.2, 
  "samples tested", "", "", "", "", "", "", "", "", "", 46.3, 8.9561404*^7, 
  35.879, 17., 3.02, 1.745, 808.133, 77.1, 318.949, 6.1, "", "", 4.472, "", 
  60.68, 0.48}, {"COD", "Africa", "Democratic Republic of Congo", 
  "2020-09-14", 10390., 0., 22.429, 264., 0., 0.571, 116.01, 0., 0.25, 2.948, 
  0., 0.006, 0.97, "", "", "", "", "", "", "", "", 189., "", "", 0.002, 224., 
  0.003, 0.1, 10., "samples tested", "", "", "", "", "", "", "", "", "", 
  46.3, 8.9561404*^7, 35.879, 17., 3.02, 1.745, 808.133, 77.1, 318.949, 6.1, 
  "", "", 4.472, "", 60.68, 0.48}, {"COD", "Africa", 
  "Democratic Republic of Congo", "2020-09-15", 10401., 11., 15.571, 267., 
  3., 1., 116.133, 0.123, 0.174, 2.981, 0.033, 0.011, 0.97, "", "", "", "", 
  "", "", "", "", 272., "", "", 0.003, 227., 0.003, 0.069, 14.6, 
  "samples tested", "", "", "", "", "", "", "", "", "", 46.3, 8.9561404*^7, 
  35.879, 17., 3.02, 1.745, 808.133, 77.1, 318.949, 6.1, "", "", 4.472, "", 
  60.68, 0.48}, {"COD", "Africa", "Democratic Republic of Congo", 
  "2020-09-16", 10414., 13., 12.857, 267., 0., 1., 116.278, 0.145, 0.144, 
  2.981, 0., 0.011, 0.97, "", "", "", "", "", "", "", "", 313., "", "", 
  0.003, 244., 0.003, 0.053, 19., "samples tested", "", "", "", "", "", "", 
  "", "", "", 46.3, 8.9561404*^7, 35.879, 17., 3.02, 1.745, 808.133, 77.1, 
  318.949, 6.1, "", "", 4.472, "", 60.68, 0.48}, 
 {"COD", "Africa", "Democratic Republic of Congo", "2020-09-17", 10442., 28., 
  14.143, 267., 0., 0.714, 116.59, 0.313, 0.158, 2.981, 0., 0.008, 0.98, "", 
  "", "", "", "", "", "", "", 392., "", "", 0.004, 244., 0.003, 0.058, 17.3, 
  "samples tested", "", "", "", "", "", "", "", "", "", 46.3, 8.9561404*^7, 
  35.879, 17., 3.02, 1.745, 808.133, 77.1, 318.949, 6.1, "", "", 4.472, "", 
  60.68, 0.48}, {"COD", "Africa", "Democratic Republic of Congo", 
  "2020-09-18", 10456., 14., 13.571, 268., 1., 0.857, 116.747, 0.156, 0.152, 
  2.992, 0.011, 0.01, 0.98, "", "", "", "", "", "", "", "", 251., "", "", 
  0.003, 240., 0.003, 0.057, 17.7, "samples tested", "", "", "", "", "", "", 
  "", "", "", 46.3, 8.9561404*^7, 35.879, 17., 3.02, 1.745, 808.133, 77.1, 
  318.949, 6.1, "", "", 4.472, "", 60.68, 0.48}, 
 {"COD", "Africa", "Democratic Republic of Congo", "2020-09-19", 10488., 32., 
  14.714, 268., 0., 0.857, 117.104, 0.357, 0.164, 2.992, 0., 0.01, 0.99, "", 
  "", "", "", "", "", "", "", 188., "", "", 0.002, 234., 0.003, 0.063, 15.9, 
  "samples tested", "", "", "", "", "", "", "", "", "", 46.3, 8.9561404*^7, 
  35.879, 17., 3.02, 1.745, 808.133, 77.1, 318.949, 6.1, "", "", 4.472, "", 
  60.68, 0.48}, {"COD", "Africa", "Democratic Republic of Congo", 
  "2020-09-20", 10515., 27., 17.857, 271., 3., 1., 117.405, 0.301, 0.199, 
  3.026, 0.033, 0.011, 0.99, "", "", "", "", "", "", "", "", 99., "", "", 
  0.001, 243., 0.003, 0.073, 13.6, "samples tested", "", "", "", "", "", "", 
  "", "", "", 46.3, 8.9561404*^7, 35.879, 17., 3.02, 1.745, 808.133, 77.1, 
  318.949, 6.1, "", "", 4.472, "", 60.68, 0.48}, 
 {"COD", "Africa", "Democratic Republic of Congo", "2020-09-21", 10519., 4., 
  18.429, 271., 0., 1., 117.45, 0.045, 0.206, 3.026, 0., 0.011, 0.99, "", "", 
  "", "", "", "", "", "", 128., "", "", 0.001, 235., 0.003, 0.078, 12.8, 
  "samples tested", "", "", "", "", "", "", "", "", "", 46.3, 8.9561404*^7, 
  35.879, 17., 3.02, 1.745, 808.133, 77.1, 318.949, 6.1, "", "", 4.472, "", 
  60.68, 0.48}, {"COD", "Africa", "Democratic Republic of Congo", 
  "2020-09-22", 10523., 4., 17.429, 271., 0., 0.571, 117.495, 0.045, 0.195, 
  3.026, 0., 0.006, 1., "", "", "", "", "", "", "", "", 238., "", "", 0.003, 
  230., 0.003, 0.076, 13.2, "samples tested", "", "", "", "", "", "", "", "", 
  "", 46.3, 8.9561404*^7, 35.879, 17., 3.02, 1.745, 808.133, 77.1, 318.949, 
  6.1, "", "", 4.472, "", 60.68, 0.48}, {"COD", "Africa", 
  "Democratic Republic of Congo", "2020-09-23", 10537., 14., 17.571, 271., 
  0., 0.571, 117.651, 0.156, 0.196, 3.026, 0., 0.006, 1., "", "", "", "", "", 
  "", "", "", 251., "", "", 0.003, 221., 0.002, 0.08, 12.6, "samples tested", 
  "", "", "", "", "", "", "", "", "", 46.3, 8.9561404*^7, 35.879, 17., 3.02, 
  1.745, 808.133, 77.1, 318.949, 6.1, "", "", 4.472, "", 60.68, 0.48}, 
 {"COD", "Africa", "Democratic Republic of Congo", "2020-09-24", 10555., 18., 
  16.143, 271., 0., 0.571, 117.852, 0.201, 0.18, 3.026, 0., 0.006, 1.01, "", 
  "", "", "", "", "", "", "", 275., "", "", 0.003, 204., 0.002, 0.079, 12.6, 
  "samples tested", "", "", "", "", "", "", "", "", "", 43.52, 8.9561404*^7, 
  35.879, 17., 3.02, 1.745, 808.133, 77.1, 318.949, 6.1, "", "", 4.472, "", 
  60.68, 0.48}, {"COD", "Africa", "Democratic Republic of Congo", 
  "2020-09-25", 10578., 23., 17.429, 271., 0., 0.429, 118.109, 0.257, 0.195, 
  3.026, 0., 0.005, 1.01, "", "", "", "", "", "", "", "", 210., "", "", 
  0.002, 198., 0.002, 0.088, 11.4, "samples tested", "", "", "", "", "", "", 
  "", "", "", 43.52, 8.9561404*^7, 35.879, 17., 3.02, 1.745, 808.133, 77.1, 
  318.949, 6.1, "", "", 4.472, "", 60.68, 0.48}, 
 {"COD", "Africa", "Democratic Republic of Congo", "2020-09-26", 10593., 15., 
  15., 271., 0., 0.429, 118.276, 0.167, 0.167, 3.026, 0., 0.005, 1.02, "", 
  "", "", "", "", "", "", "", 121., "", "", 0.001, 189., 0.002, 0.079, 12.6, 
  "samples tested", "", "", "", "", "", "", "", "", "", 43.52, 8.9561404*^7, 
  35.879, 17., 3.02, 1.745, 808.133, 77.1, 318.949, 6.1, "", "", 4.472, "", 
  60.68, 0.48}, {"COD", "Africa", "Democratic Republic of Congo", 
  "2020-09-27", 10612., 19., 13.857, 271., 0., 0., 118.489, 0.212, 0.155, 
  3.026, 0., 0., 1.03, "", "", "", "", "", "", "", "", 92., "", "", 0.001, 
  188., 0.002, 0.074, 13.6, "samples tested", "", "", "", "", "", "", "", "", 
  "", 43.52, 8.9561404*^7, 35.879, 17., 3.02, 1.745, 808.133, 77.1, 318.949, 
  6.1, "", "", 4.472, "", 60.68, 0.48}, {"COD", "Africa", 
  "Democratic Republic of Congo", "2020-09-28", 10624., 12., 15., 271., 0., 
  0., 118.623, 0.134, 0.167, 3.026, 0., 0., 1.03, "", "", "", "", "", "", "", 
  "", 187., "", "", 0.002, 196., 0.002, 0.077, 13.1, "samples tested", "", 
  "", "", "", "", "", "", "", "", 43.52, 8.9561404*^7, 35.879, 17., 3.02, 
  1.745, 808.133, 77.1, 318.949, 6.1, "", "", 4.472, "", 60.68, 0.48}, 
 {"COD", "Africa", "Democratic Republic of Congo", "2020-09-29", 10631., 7., 
  15.429, 272., 1., 0.143, 118.701, 0.078, 0.172, 3.037, 0.011, 0.002, 1.04, 
  "", "", "", "", "", "", "", "", 212., "", "", 0.002, 193., 0.002, 0.08, 
  12.5, "samples tested", "", "", "", "", "", "", "", "", "", 43.52, 
  8.9561404*^7, 35.879, 17., 3.02, 1.745, 808.133, 77.1, 318.949, 6.1, "", 
  "", 4.472, "", 60.68, 0.48}, {"COD", "Africa", 
  "Democratic Republic of Congo", "2020-09-30", 10659., 28., 17.429, 272., 
  0., 0.143, 119.013, 0.313, 0.195, 3.037, 0., 0.002, 1.05, "", "", "", "", 
  "", "", "", "", 316., "", "", 0.004, 202., 0.002, 0.086, 11.6, 
  "samples tested", "", "", "", "", "", "", "", "", "", 43.52, 8.9561404*^7, 
  35.879, 17., 3.02, 1.745, 808.133, 77.1, 318.949, 6.1, "", "", 4.472, "", 
  60.68, 0.48}, {"COD", "Africa", "Democratic Republic of Congo", 
  "2020-10-01", 10685., 26., 18.571, 272., 0., 0.143, 119.304, 0.29, 0.207, 
  3.037, 0., 0.002, 1.05, "", "", "", "", "", "", "", "", 253., "", "", 
  0.003, 199., 0.002, 0.093, 10.7, "samples tested", "", "", "", "", "", "", 
  "", "", "", 43.52, 8.9561404*^7, 35.879, 17., 3.02, 1.745, 808.133, 77.1, 
  318.949, 6.1, "", "", 4.472, "", 60.68, 0.48}, 
 {"COD", "Africa", "Democratic Republic of Congo", "2020-10-02", 10729., 44., 
  21.571, 272., 0., 0.143, 119.795, 0.491, 0.241, 3.037, 0., 0.002, 1.06, "", 
  "", "", "", "", "", "", "", 223., "", "", 0.002, 201., 0.002, 0.107, 9.3, 
  "samples tested", "", "", "", "", "", "", "", "", "", 43.52, 8.9561404*^7, 
  35.879, 17., 3.02, 1.745, 808.133, 77.1, 318.949, 6.1, "", "", 4.472, "", 
  60.68, 0.48}, {"COD", "Africa", "Democratic Republic of Congo", 
  "2020-10-03", 10752., 23., 22.714, 274., 2., 0.429, 120.052, 0.257, 0.254, 
  3.059, 0.022, 0.005, 1.06, "", "", "", "", "", "", "", "", 141., "", "", 
  0.002, 203., 0.002, 0.112, 8.9, "samples tested", "", "", "", "", "", "", 
  "", "", "", 43.52, 8.9561404*^7, 35.879, 17., 3.02, 1.745, 808.133, 77.1, 
  318.949, 6.1, "", "", 4.472, "", 60.68, 0.48}, 
 {"COD", "Africa", "Democratic Republic of Congo", "2020-10-04", 10760., 8., 
  21.143, 274., 0., 0.429, 120.141, 0.089, 0.236, 3.059, 0., 0.005, 1.06, "", 
  "", "", "", "", "", "", "", 126., "", "", 0.001, 208., 0.002, 0.102, 9.8, 
  "samples tested", "", "", "", "", "", "", "", "", "", 43.52, 8.9561404*^7, 
  35.879, 17., 3.02, 1.745, 808.133, 77.1, 318.949, 6.1, "", "", 4.472, "", 
  60.68, 0.48}, {"COD", "Africa", "Democratic Republic of Congo", 
  "2020-10-05", 10778., 18., 22., 274., 0., 0.429, 120.342, 0.201, 0.246, 
  3.059, 0., 0.005, 1.06, "", "", "", "", "", "", "", "", 147., "", "", 
  0.002, 203., 0.002, 0.108, 9.2, "samples tested", "", "", "", "", "", "", 
  "", "", "", 43.52, 8.9561404*^7, 35.879, 17., 3.02, 1.745, 808.133, 77.1, 
  318.949, 6.1, "", "", 4.472, "", 60.68, 0.48}, 
 {"COD", "Africa", "Democratic Republic of Congo", "2020-10-06", 10789., 11., 
  22.571, 274., 0., 0.286, 120.465, 0.123, 0.252, 3.059, 0., 0.003, 1.07, "", 
  "", "", "", "", "", "", "", 220., "", "", 0.002, 204., 0.002, 0.111, 9., 
  "samples tested", "", "", "", "", "", "", "", "", "", 43.52, 8.9561404*^7, 
  35.879, 17., 3.02, 1.745, 808.133, 77.1, 318.949, 6.1, "", "", 4.472, "", 
  60.68, 0.48}, {"COD", "Africa", "Democratic Republic of Congo", 
  "2020-10-07", 10804., 15., 20.714, 276., 2., 0.571, 120.632, 0.167, 0.231, 
  3.082, 0.022, 0.006, 1.07, "", "", "", "", "", "", "", "", 210., "", "", 
  0.002, 189., 0.002, 0.11, 9.1, "samples tested", "", "", "", "", "", "", 
  "", "", "", 43.52, 8.9561404*^7, 35.879, 17., 3.02, 1.745, 808.133, 77.1, 
  318.949, 6.1, "", "", 4.472, "", 60.68, 0.48}, 
 {"COD", "Africa", "Democratic Republic of Congo", "2020-10-08", 10822., 18., 
  19.571, 276., 0., 0.571, 120.833, 0.201, 0.219, 3.082, 0., 0.006, 1.08, "", 
  "", "", "", "", "", "", "", 154., "", "", 0.002, 174., 0.002, 0.112, 8.9, 
  "samples tested", "", "", "", "", "", "", "", "", "", 43.52, 8.9561404*^7, 
  35.879, 17., 3.02, 1.745, 808.133, 77.1, 318.949, 6.1, "", "", 4.472, "", 
  60.68, 0.48}, {"COD", "Africa", "Democratic Republic of Congo", 
  "2020-10-09", 10835., 13., 15.143, 276., 0., 0.571, 120.978, 0.145, 0.169, 
  3.082, 0., 0.006, 1.08, "", "", "", "", "", "", "", "", "", "", "", "", "", 
  "", "", "", "samples tested", "", "", "", "", "", "", "", "", "", 48.15, 
  8.9561404*^7, 35.879, 17., 3.02, 1.745, 808.133, 77.1, 318.949, 6.1, "", 
  "", 4.472, "", 60.68, 0.48}, {"COD", "Africa", 
  "Democratic Republic of Congo", "2020-10-10", 10841., 6., 12.714, 276., 0., 
  0.286, 121.045, 0.067, 0.142, 3.082, 0., 0.003, 1.09, "", "", "", "", "", 
  "", "", "", "", "", "", "", "", "", "", "", "samples tested", "", "", "", 
  "", "", "", "", "", "", 48.15, 8.9561404*^7, 35.879, 17., 3.02, 1.745, 
  808.133, 77.1, 318.949, 6.1, "", "", 4.472, "", 60.68, 0.48}, 
 {"COD", "Africa", "Democratic Republic of Congo", "2020-10-11", 10851., 10., 
  13., 276., 0., 0.286, 121.157, 0.112, 0.145, 3.082, 0., 0.003, 1.1, "", "", 
  "", "", "", "", "", "", "", "", "", "", "", "", "", "", "samples tested", 
  "", "", "", "", "", "", "", "", "", 48.15, 8.9561404*^7, 35.879, 17., 3.02, 
  1.745, 808.133, 77.1, 318.949, 6.1, "", "", 4.472, "", 60.68, 0.48}, 
 {"COD", "Africa", "Democratic Republic of Congo", "2020-10-12", 10868., 17., 
  12.857, 276., 0., 0.286, 121.347, 0.19, 0.144, 3.082, 0., 0.003, 1.11, "", 
  "", "", "", "", "", "", "", 76., "", "", 0.001, "", "", "", "", 
  "samples tested", "", "", "", "", "", "", "", "", "", 48.15, 8.9561404*^7, 
  35.879, 17., 3.02, 1.745, 808.133, 77.1, 318.949, 6.1, "", "", 4.472, "", 
  60.68, 0.48}, {"COD", "Africa", "Democratic Republic of Congo", 
  "2020-10-13", 10872., 4., 11.857, 276., 0., 0.286, 121.392, 0.045, 0.132, 
  3.082, 0., 0.003, 1.12, "", "", "", "", "", "", "", "", 224., "", "", 
  0.003, "", "", "", "", "samples tested", "", "", "", "", "", "", "", "", 
  "", 48.15, 8.9561404*^7, 35.879, 17., 3.02, 1.745, 808.133, 77.1, 318.949, 
  6.1, "", "", 4.472, "", 60.68, 0.48}, {"COD", "Africa", 
  "Democratic Republic of Congo", "2020-10-14", 10935., 63., 18.714, 281., 
  5., 0.714, 122.095, 0.703, 0.209, 3.138, 0.056, 0.008, 1.13, "", "", "", 
  "", "", "", "", "", 288., "", "", 0.003, "", "", "", "", "samples tested", 
  "", "", "", "", "", "", "", "", "", 48.15, 8.9561404*^7, 35.879, 17., 3.02, 
  1.745, 808.133, 77.1, 318.949, 6.1, "", "", 4.472, "", 60.68, 0.48}, 
 {"COD", "Africa", "Democratic Republic of Congo", "2020-10-15", 10935., 0., 
  16.143, 281., 0., 0.714, 122.095, 0., 0.18, 3.138, 0., 0.008, 1.13, "", "", 
  "", "", "", "", "", "", "", "", "", "", "", "", "", "", "samples tested", 
  "", "", "", "", "", "", "", "", "", 48.15, 8.9561404*^7, 35.879, 17., 3.02, 
  1.745, 808.133, 77.1, 318.949, 6.1, "", "", 4.472, "", 60.68, 0.48}, 
 {"COD", "Africa", "Democratic Republic of Congo", "2020-10-16", 10999., 64., 
  23.429, 301., 20., 3.571, 122.81, 0.715, 0.262, 3.361, 0.223, 0.04, 1.13, 
  "", "", "", "", "", "", "", "", "", "", "", "", "", "", "", "", 
  "samples tested", "", "", "", "", "", "", "", "", "", 48.15, 8.9561404*^7, 
  35.879, 17., 3.02, 1.745, 808.133, 77.1, 318.949, 6.1, "", "", 4.472, "", 
  60.68, 0.48}, {"COD", "Africa", "Democratic Republic of Congo", 
  "2020-10-17", 11000., 1., 22.714, 302., 1., 3.714, 122.821, 0.011, 0.254, 
  3.372, 0.011, 0.041, 1.14, "", "", "", "", "", "", "", "", "", "", "", "", 
  "", "", "", "", "samples tested", "", "", "", "", "", "", "", "", "", 
  48.15, 8.9561404*^7, 35.879, 17., 3.02, 1.745, 808.133, 77.1, 318.949, 6.1, 
  "", "", 4.472, "", 60.68, 0.48}, {"COD", "Africa", 
  "Democratic Republic of Congo", "2020-10-18", 11006., 6., 22.143, 302., 0., 
  3.714, 122.888, 0.067, 0.247, 3.372, 0., 0.041, 1.14, "", "", "", "", "", 
  "", "", "", 160., "", "", 0.002, "", "", "", "", "samples tested", "", "", 
  "", "", "", "", "", "", "", 48.15, 8.9561404*^7, 35.879, 17., 3.02, 1.745, 
  808.133, 77.1, 318.949, 6.1, "", "", 4.472, "", 60.68, 0.48}, 
 {"COD", "Africa", "Democratic Republic of Congo", "2020-10-19", 11052., 46., 
  26.286, 303., 1., 3.857, 123.401, 0.514, 0.293, 3.383, 0.011, 0.043, 1.14, 
  "", "", "", "", "", "", "", "", "", "", "", "", "", "", "", "", 
  "samples tested", "", "", "", "", "", "", "", "", "", 48.15, 8.9561404*^7, 
  35.879, 17., 3.02, 1.745, 808.133, 77.1, 318.949, 6.1, "", "", 4.472, "", 
  60.68, 0.48}, {"COD", "Africa", "Democratic Republic of Congo", 
  "2020-10-20", 11066., 14., 27.714, 303., 0., 3.857, 123.558, 0.156, 0.309, 
  3.383, 0., 0.043, 1.14, "", "", "", "", "", "", "", "", "", "", "", "", "", 
  "", "", "", "samples tested", "", "", "", "", "", "", "", "", "", 49.07, 
  8.9561404*^7, 35.879, 17., 3.02, 1.745, 808.133, 77.1, 318.949, 6.1, "", 
  "", 4.472, "", 60.68, 0.48}, {"COD", "Africa", 
  "Democratic Republic of Congo", "2020-10-21", 11066., 0., 18.714, 303., 0., 
  3.143, 123.558, 0., 0.209, 3.383, 0., 0.035, 1.15, "", "", "", "", "", "", 
  "", "", 174., "", "", 0.002, "", "", "", "", "samples tested", "", "", "", 
  "", "", "", "", "", "", 49.07, 8.9561404*^7, 35.879, 17., 3.02, 1.745, 
  808.133, 77.1, 318.949, 6.1, "", "", 4.472, "", 60.68, 0.48}, 
 {"COD", "Africa", "Democratic Republic of Congo", "2020-10-22", 11097., 31., 
  23.143, 304., 1., 3.286, 123.904, 0.346, 0.258, 3.394, 0.011, 0.037, 1.15, 
  "", "", "", "", "", "", "", "", 183., "", "", 0.002, "", "", "", "", 
  "samples tested", "", "", "", "", "", "", "", "", "", 49.07, 8.9561404*^7, 
  35.879, 17., 3.02, 1.745, 808.133, 77.1, 318.949, 6.1, "", "", 4.472, "", 
  60.68, 0.48}, {"COD", "Africa", "Democratic Republic of Congo", 
  "2020-10-23", 11122., 25., 17.571, 304., 0., 0.429, 124.183, 0.279, 0.196, 
  3.394, 0., 0.005, 1.15, "", "", "", "", "", "", "", "", 180., "", "", 
  0.002, "", "", "", "", "samples tested", "", "", "", "", "", "", "", "", 
  "", 49.07, 8.9561404*^7, 35.879, 17., 3.02, 1.745, 808.133, 77.1, 318.949, 
  6.1, "", "", 4.472, "", 60.68, 0.48}, {"COD", "Africa", 
  "Democratic Republic of Congo", "2020-10-24", 11143., 21., 20.429, 305., 
  1., 0.429, 124.417, 0.234, 0.228, 3.405, 0.011, 0.005, 1.16, "", "", "", 
  "", "", "", "", "", 207., "", "", 0.002, "", "", "", "", "samples tested", 
  "", "", "", "", "", "", "", "", "", 49.07, 8.9561404*^7, 35.879, 17., 3.02, 
  1.745, 808.133, 77.1, 318.949, 6.1, "", "", 4.472, "", 60.68, 0.48}, 
 {"COD", "Africa", "Democratic Republic of Congo", "2020-10-25", 11143., 0., 
  19.571, 305., 0., 0.429, 124.417, 0., 0.219, 3.405, 0., 0.005, 1.16, "", 
  "", "", "", "", "", "", "", 139., "", "", 0.002, "", "", "", "", 
  "samples tested", "", "", "", "", "", "", "", "", "", 49.07, 8.9561404*^7, 
  35.879, 17., 3.02, 1.745, 808.133, 77.1, 318.949, 6.1, "", "", 4.472, "", 
  60.68, 0.48}, {"COD", "Africa", "Democratic Republic of Congo", 
  "2020-10-26", 11174., 31., 17.429, 305., 0., 0.286, 124.764, 0.346, 0.195, 
  3.405, 0., 0.003, 1.17, "", "", "", "", "", "", "", "", 132., "", "", 
  0.001, "", "", "", "", "samples tested", "", "", "", "", "", "", "", "", 
  "", 49.07, 8.9561404*^7, 35.879, 17., 3.02, 1.745, 808.133, 77.1, 318.949, 
  6.1, "", "", 4.472, "", 60.68, 0.48}, {"COD", "Africa", 
  "Democratic Republic of Congo", "2020-10-27", 11191., 17., 17.857, 305., 
  0., 0.286, 124.953, 0.19, 0.199, 3.405, 0., 0.003, 1.18, "", "", "", "", 
  "", "", "", "", 208., "", "", 0.002, 175., 0.002, 0.102, 9.8, 
  "samples tested", "", "", "", "", "", "", "", "", "", 22.22, 8.9561404*^7, 
  35.879, 17., 3.02, 1.745, 808.133, 77.1, 318.949, 6.1, "", "", 4.472, "", 
  60.68, 0.48}, {"COD", "Africa", "Democratic Republic of Congo", 
  "2020-10-28", 11211., 20., 20.714, 305., 0., 0.286, 125.177, 0.223, 0.231, 
  3.405, 0., 0.003, 1.18, "", "", "", "", "", "", "", "", 167., "", "", 
  0.002, 174., 0.002, 0.119, 8.4, "samples tested", "", "", "", "", "", "", 
  "", "", "", 22.22, 8.9561404*^7, 35.879, 17., 3.02, 1.745, 808.133, 77.1, 
  318.949, 6.1, "", "", 4.472, "", 60.68, 0.48}, 
 {"COD", "Africa", "Democratic Republic of Congo", "2020-10-29", 11211., 0., 
  16.286, 305., 0., 0.143, 125.177, 0., 0.182, 3.405, 0., 0.002, 1.19, "", 
  "", "", "", "", "", "", "", 287., "", "", 0.003, 189., 0.002, 0.086, 11.6, 
  "samples tested", "", "", "", "", "", "", "", "", "", 22.22, 8.9561404*^7, 
  35.879, 17., 3.02, 1.745, 808.133, 77.1, 318.949, 6.1, "", "", 4.472, "", 
  60.68, 0.48}, {"COD", "Africa", "Democratic Republic of Congo", 
  "2020-10-30", 11306., 95., 26.286, 307., 2., 0.429, 126.237, 1.061, 0.293, 
  3.428, 0.022, 0.005, 1.2, "", "", "", "", "", "", "", "", 171., "", "", 
  0.002, 187., 0.002, 0.141, 7.1, "samples tested", "", "", "", "", "", "", 
  "", "", "", 22.22, 8.9561404*^7, 35.879, 17., 3.02, 1.745, 808.133, 77.1, 
  318.949, 6.1, "", "", 4.472, "", 60.68, 0.48}, 
 {"COD", "Africa", "Democratic Republic of Congo", "2020-10-31", 11306., 0., 
  23.286, 307., 0., 0.286, 126.237, 0., 0.26, 3.428, 0., 0.003, 1.2, "", "", 
  "", "", "", "", "", "", 180., "", "", 0.002, 183., 0.002, 0.127, 7.9, 
  "samples tested", "", "", "", "", "", "", "", "", "", 22.22, 8.9561404*^7, 
  35.879, 17., 3.02, 1.745, 808.133, 77.1, 318.949, 6.1, "", "", 4.472, "", 
  60.68, 0.48}, {"COD", "Africa", "Democratic Republic of Congo", 
  "2020-11-01", 11373., 67., 32.857, 308., 1., 0.429, 126.986, 0.748, 0.367, 
  3.439, 0.011, 0.005, 1.2, "", "", "", "", "", "", "", "", 180., "", "", 
  0.002, 189., 0.002, 0.174, 5.8, "samples tested", "", "", "", "", "", "", 
  "", "", "", 22.22, 8.9561404*^7, 35.879, 17., 3.02, 1.745, 808.133, 77.1, 
  318.949, 6.1, "", "", 4.472, "", 60.68, 0.48}, 
 {"COD", "Africa", "Democratic Republic of Congo", "2020-11-02", 11395., 22., 
  31.571, 308., 0., 0.429, 127.231, 0.246, 0.353, 3.439, 0., 0.005, 1.2, "", 
  "", "", "", "", "", "", "", 168., "", "", 0.002, 194., 0.002, 0.163, 6.1, 
  "samples tested", "", "", "", "", "", "", "", "", "", 22.22, 8.9561404*^7, 
  35.879, 17., 3.02, 1.745, 808.133, 77.1, 318.949, 6.1, "", "", 4.472, "", 
  60.68, 0.48}, {"COD", "Africa", "Democratic Republic of Congo", 
  "2020-11-03", 11427., 32., 33.714, 315., 7., 1.429, 127.588, 0.357, 0.376, 
  3.517, 0.078, 0.016, 1.2, "", "", "", "", "", "", "", "", 160., "", "", 
  0.002, 188., 0.002, 0.179, 5.6, "samples tested", "", "", "", "", "", "", 
  "", "", "", 22.22, 8.9561404*^7, 35.879, 17., 3.02, 1.745, 808.133, 77.1, 
  318.949, 6.1, "", "", 4.472, "", 60.68, 0.48}, 
 {"COD", "Africa", "Democratic Republic of Congo", "2020-11-04", 11450., 23., 
  34.143, 315., 0., 1.429, 127.845, 0.257, 0.381, 3.517, 0., 0.016, 1.2, "", 
  "", "", "", "", "", "", "", 291., "", "", 0.003, 205., 0.002, 0.167, 6., 
  "samples tested", "", "", "", "", "", "", "", "", "", 22.22, 8.9561404*^7, 
  35.879, 17., 3.02, 1.745, 808.133, 77.1, 318.949, 6.1, "", "", 4.472, "", 
  60.68, 0.48}, {"COD", "Africa", "Democratic Republic of Congo", 
  "2020-11-05", 11450., 0., 34.143, 315., 0., 1.429, 127.845, 0., 0.381, 
  3.517, 0., 0.016, 1.2, "", "", "", "", "", "", "", "", 185., "", "", 0.002, 
  191., 0.002, 0.179, 5.6, "samples tested", "", "", "", "", "", "", "", "", 
  "", 22.22, 8.9561404*^7, 35.879, 17., 3.02, 1.745, 808.133, 77.1, 318.949, 
  6.1, "", "", 4.472, "", 60.68, 0.48}, {"COD", "Africa", 
  "Democratic Republic of Congo", "2020-11-06", 11517., 67., 30.143, 315., 
  0., 1.143, 128.593, 0.748, 0.337, 3.517, 0., 0.013, 1.21, "", "", "", "", 
  "", "", "", "", 157., "", "", 0.002, 189., 0.002, 0.159, 6.3, 
  "samples tested", "", "", "", "", "", "", "", "", "", 22.22, 8.9561404*^7, 
  35.879, 17., 3.02, 1.745, 808.133, 77.1, 318.949, 6.1, "", "", 4.472, "", 
  60.68, 0.48}, {"COD", "Africa", "Democratic Republic of Congo", 
  "2020-11-07", 11550., 33., 34.857, 316., 1., 1.286, 128.962, 0.368, 0.389, 
  3.528, 0.011, 0.014, 1.21, "", "", "", "", "", "", "", "", 267., "", "", 
  0.003, 201., 0.002, 0.173, 5.8, "samples tested", "", "", "", "", "", "", 
  "", "", "", 22.22, 8.9561404*^7, 35.879, 17., 3.02, 1.745, 808.133, 77.1, 
  318.949, 6.1, "", "", 4.472, "", 60.68, 0.48}, 
 {"COD", "Africa", "Democratic Republic of Congo", "2020-11-08", 11591., 41., 
  31.143, 316., 0., 1.143, 129.42, 0.458, 0.348, 3.528, 0., 0.013, 1.21, "", 
  "", "", "", "", "", "", "", 116., "", "", 0.001, 192., 0.002, 0.162, 6.2, 
  "samples tested", "", "", "", "", "", "", "", "", "", 22.22, 8.9561404*^7, 
  35.879, 17., 3.02, 1.745, 808.133, 77.1, 318.949, 6.1, "", "", 4.472, "", 
  60.68, 0.48}, {"COD", "Africa", "Democratic Republic of Congo", 
  "2020-11-09", 11608., 17., 30.429, 316., 0., 1.143, 129.609, 0.19, 0.34, 
  3.528, 0., 0.013, 1.21, "", "", "", "", "", "", "", "", 153., "", "", 
  0.002, 190., 0.002, 0.16, 6.2, "samples tested", "", "", "", "", "", "", 
  "", "", "", 22.22, 8.9561404*^7, 35.879, 17., 3.02, 1.745, 808.133, 77.1, 
  318.949, 6.1, "", "", 4.472, "", 60.68, 0.48}, 
 {"COD", "Africa", "Democratic Republic of Congo", "2020-11-10", 11642., 34., 
  30.714, 316., 0., 0.143, 129.989, 0.38, 0.343, 3.528, 0., 0.002, 1.21, "", 
  "", "", "", "", "", "", "", 202., "", "", 0.002, 196., 0.002, 0.157, 6.4, 
  "samples tested", "", "", "", "", "", "", "", "", "", 22.22, 8.9561404*^7, 
  35.879, 17., 3.02, 1.745, 808.133, 77.1, 318.949, 6.1, "", "", 4.472, "", 
  60.68, 0.48}, {"COD", "Africa", "Democratic Republic of Congo", 
  "2020-11-11", 11656., 14., 29.429, 316., 0., 0.143, 130.145, 0.156, 0.329, 
  3.528, 0., 0.002, 1.21, "", "", "", "", "", "", "", "", 296., "", "", 
  0.003, 197., 0.002, 0.149, 6.7, "samples tested", "", "", "", "", "", "", 
  "", "", "", 22.22, 8.9561404*^7, 35.879, 17., 3.02, 1.745, 808.133, 77.1, 
  318.949, 6.1, "", "", 4.472, "", 60.68, 0.48}, 
 {"COD", "Africa", "Democratic Republic of Congo", "2020-11-12", 11692., 36., 
  34.571, 318., 2., 0.429, 130.547, 0.402, 0.386, 3.551, 0.022, 0.005, 1.22, 
  "", "", "", "", "", "", "", "", "", "", "", "", "", "", "", "", 
  "samples tested", "", "", "", "", "", "", "", "", "", 22.22, 8.9561404*^7, 
  35.879, 17., 3.02, 1.745, 808.133, 77.1, 318.949, 6.1, "", "", 4.472, "", 
  60.68, 0.48}, {"COD", "Africa", "Democratic Republic of Congo", 
  "2020-11-13", 11692., 0., 25., 318., 0., 0.429, 130.547, 0., 0.279, 3.551, 
  0., 0.005, 1.22, "", "", "", "", "", "", "", "", 352., "", "", 0.004, "", 
  "", "", "", "samples tested", "", "", "", "", "", "", "", "", "", 22.22, 
  8.9561404*^7, 35.879, 17., 3.02, 1.745, 808.133, 77.1, 318.949, 6.1, "", 
  "", 4.472, "", 60.68, 0.48}, {"COD", "Africa", 
  "Democratic Republic of Congo", "2020-11-14", 11760., 68., 30., 319., 1., 
  0.429, 131.307, 0.759, 0.335, 3.562, 0.011, 0.005, 1.23, "", "", "", "", 
  "", "", "", "", 342., "", "", 0.004, "", "", "", "", "samples tested", "", 
  "", "", "", "", "", "", "", "", 22.22, 8.9561404*^7, 35.879, 17., 3.02, 
  1.745, 808.133, 77.1, 318.949, 6.1, "", "", 4.472, "", 60.68, 0.48}, 
 {"COD", "Africa", "Democratic Republic of Congo", "2020-11-15", 11760., 0., 
  24.143, 319., 0., 0.429, 131.307, 0., 0.27, 3.562, 0., 0.005, 1.23, "", "", 
  "", "", "", "", "", "", 147., "", "", 0.002, "", "", "", "", 
  "samples tested", "", "", "", "", "", "", "", "", "", 22.22, 8.9561404*^7, 
  35.879, 17., 3.02, 1.745, 808.133, 77.1, 318.949, 6.1, "", "", 4.472, "", 
  60.68, 0.48}, {"COD", "Africa", "Democratic Republic of Congo", 
  "2020-11-16", 11839., 79., 33., 321., 2., 0.714, 132.189, 0.882, 0.368, 
  3.584, 0.022, 0.008, 1.24, "", "", "", "", "", "", "", "", 177., "", "", 
  0.002, "", "", "", "", "samples tested", "", "", "", "", "", "", "", "", 
  "", 22.22, 8.9561404*^7, 35.879, 17., 3.02, 1.745, 808.133, 77.1, 318.949, 
  6.1, "", "", 4.472, "", 60.68, 0.48}, {"COD", "Africa", 
  "Democratic Republic of Congo", "2020-11-17", 11866., 27., 32., 322., 1., 
  0.857, 132.49, 0.301, 0.357, 3.595, 0.011, 0.01, 1.24, "", "", "", "", "", 
  "", "", "", 323., "", "", 0.004, "", "", "", "", "samples tested", "", "", 
  "", "", "", "", "", "", "", 22.22, 8.9561404*^7, 35.879, 17., 3.02, 1.745, 
  808.133, 77.1, 318.949, 6.1, "", "", 4.472, "", 60.68, 0.48}, 
 {"COD", "Africa", "Democratic Republic of Congo", "2020-11-18", 11918., 52., 
  37.429, 323., 1., 1., 133.071, 0.581, 0.418, 3.606, 0.011, 0.011, 1.25, "", 
  "", "", "", "", "", "", "", 323., "", "", 0.004, "", "", "", "", 
  "samples tested", "", "", "", "", "", "", "", "", "", 22.22, 8.9561404*^7, 
  35.879, 17., 3.02, 1.745, 808.133, 77.1, 318.949, 6.1, "", "", 4.472, "", 
  60.68, 0.48}, {"COD", "Africa", "Democratic Republic of Congo", 
  "2020-11-19", 12008., 90., 45.143, 323., 0., 0.714, 134.076, 1.005, 0.504, 
  3.606, 0., 0.008, 1.25, "", "", "", "", "", "", "", "", 385., "", "", 
  0.004, 293., 0.003, 0.154, 6.5, "samples tested", "", "", "", "", "", "", 
  "", "", "", 22.22, 8.9561404*^7, 35.879, 17., 3.02, 1.745, 808.133, 77.1, 
  318.949, 6.1, "", "", 4.472, "", 60.68, 0.48}, 
 {"COD", "Africa", "Democratic Republic of Congo", "2020-11-20", 12129., 
  121., 62.429, 324., 1., 0.857, 135.427, 1.351, 0.697, 3.618, 0.011, 0.01, 
  1.25, "", "", "", "", "", "", "", "", 331., "", "", 0.004, 290., 0.003, 
  0.215, 4.6, "samples tested", "", "", "", "", "", "", "", "", "", 22.22, 
  8.9561404*^7, 35.879, 17., 3.02, 1.745, 808.133, 77.1, 318.949, 6.1, "", 
  "", 4.472, "", 60.68, 0.48}, {"COD", "Africa", 
  "Democratic Republic of Congo", "2020-11-21", 12180., 51., 60., 327., 3., 
  1.143, 135.996, 0.569, 0.67, 3.651, 0.033, 0.013, 1.25, "", "", "", "", "", 
  "", "", "", 407., "", "", 0.005, 299., 0.003, 0.201, 5., "samples tested", 
  "", "", "", "", "", "", "", "", "", 22.22, 8.9561404*^7, 35.879, 17., 3.02, 
  1.745, 808.133, 77.1, 318.949, 6.1, "", "", 4.472, "", 60.68, 0.48}, 
 {"COD", "Africa", "Democratic Republic of Congo", "2020-11-22", 12180., 0., 
  60., 327., 0., 1.143, 135.996, 0., 0.67, 3.651, 0., 0.013, 1.25, "", "", 
  "", "", "", "", "", "", 178., "", "", 0.002, 303., 0.003, 0.198, 5., 
  "samples tested", "", "", "", "", "", "", "", "", "", 22.22, 8.9561404*^7, 
  35.879, 17., 3.02, 1.745, 808.133, 77.1, 318.949, 6.1, "", "", 4.472, "", 
  60.68, 0.48}, {"COD", "Africa", "Democratic Republic of Congo", 
  "2020-11-23", 12278., 98., 62.714, 329., 2., 1.143, 137.09, 1.094, 0.7, 
  3.673, 0.022, 0.013, 1.25, "", "", "", "", "", "", "", "", 159., "", "", 
  0.002, 301., 0.003, 0.208, 4.8, "samples tested", "", "", "", "", "", "", 
  "", "", "", 22.22, 8.9561404*^7, 35.879, 17., 3.02, 1.745, 808.133, 77.1, 
  318.949, 6.1, "", "", 4.472, "", 60.68, 0.48}, 
 {"COD", "Africa", "Democratic Republic of Congo", "2020-11-24", 12310., 32., 
  63.429, 331., 2., 1.286, 137.448, 0.357, 0.708, 3.696, 0.022, 0.014, 1.24, 
  "", "", "", "", "", "", "", "", 278., "", "", 0.003, 294., 0.003, 0.216, 
  4.6, "samples tested", "", "", "", "", "", "", "", "", "", 22.22, 
  8.9561404*^7, 35.879, 17., 3.02, 1.745, 808.133, 77.1, 318.949, 6.1, "", 
  "", 4.472, "", 60.68, 0.48}, {"COD", "Africa", 
  "Democratic Republic of Congo", "2020-11-25", 12365., 55., 63.857, 331., 
  0., 1.143, 138.062, 0.614, 0.713, 3.696, 0., 0.013, 1.24, "", "", "", "", 
  "", "", "", "", 416., "", "", 0.005, 308., 0.003, 0.207, 4.8, 
  "samples tested", "", "", "", "", "", "", "", "", "", 22.22, 8.9561404*^7, 
  35.879, 17., 3.02, 1.745, 808.133, 77.1, 318.949, 6.1, "", "", 4.472, "", 
  60.68, 0.48}, {"COD", "Africa", "Democratic Republic of Congo", 
  "2020-11-26", 12470., 105., 66., 333., 2., 1.429, 139.234, 1.172, 0.737, 
  3.718, 0.022, 0.016, 1.24, "", "", "", "", "", "", "", "", 407., "", "", 
  0.005, 311., 0.003, 0.212, 4.7, "samples tested", "", "", "", "", "", "", 
  "", "", "", 22.22, 8.9561404*^7, 35.879, 17., 3.02, 1.745, 808.133, 77.1, 
  318.949, 6.1, "", "", 4.472, "", 60.68, 0.48}, 
 {"COD", "Africa", "Democratic Republic of Congo", "2020-11-27", 12470., 0., 
  48.714, 333., 0., 1.286, 139.234, 0., 0.544, 3.718, 0., 0.014, 1.24, "", 
  "", "", "", "", "", "", "", 415., "", "", 0.005, 323., 0.004, 0.151, 6.6, 
  "samples tested", "", "", "", "", "", "", "", "", "", 22.22, 8.9561404*^7, 
  35.879, 17., 3.02, 1.745, 808.133, 77.1, 318.949, 6.1, "", "", 4.472, "", 
  60.68, 0.48}, {"COD", "Africa", "Democratic Republic of Congo", 
  "2020-11-28", 12608., 138., 61.143, 333., 0., 0.857, 140.775, 1.541, 0.683, 
  3.718, 0., 0.01, 1.25, "", "", "", "", "", "", "", "", 448., "", "", 0.005, 
  329., 0.004, 0.186, 5.4, "samples tested", "", "", "", "", "", "", "", "", 
  "", 22.22, 8.9561404*^7, 35.879, 17., 3.02, 1.745, 808.133, 77.1, 318.949, 
  6.1, "", "", 4.472, "", 60.68, 0.48}, {"COD", "Africa", 
  "Democratic Republic of Congo", "2020-11-29", 12702., 94., 74.571, 333., 
  0., 0.857, 141.824, 1.05, 0.833, 3.718, 0., 0.01, 1.24, "", "", "", "", "", 
  "", "", "", 189., "", "", 0.002, 330., 0.004, 0.226, 4.4, "samples tested", 
  "", "", "", "", "", "", "", "", "", 22.22, 8.9561404*^7, 35.879, 17., 3.02, 
  1.745, 808.133, 77.1, 318.949, 6.1, "", "", 4.472, "", 60.68, 0.48}, 
 {"COD", "Africa", "Democratic Republic of Congo", "2020-11-30", 12772., 70., 
  70.571, 333., 0., 0.571, 142.606, 0.782, 0.788, 3.718, 0., 0.006, 1.24, "", 
  "", "", "", "", "", "", "", 348., "", "", 0.004, 357., 0.004, 0.198, 5.1, 
  "samples tested", "", "", "", "", "", "", "", "", "", 22.22, 8.9561404*^7, 
  35.879, 17., 3.02, 1.745, 808.133, 77.1, 318.949, 6.1, "", "", 4.472, "", 
  60.68, 0.48}, {"COD", "Africa", "Democratic Republic of Congo", 
  "2020-12-01", 12859., 87., 78.429, 335., 2., 0.571, 143.577, 0.971, 0.876, 
  3.74, 0.022, 0.006, 1.24, "", "", "", "", "", "", "", "", 533., "", "", 
  0.006, 394., 0.004, 0.199, 5., "samples tested", "", "", "", "", "", "", 
  "", "", "", 22.22, 8.9561404*^7, 35.879, 17., 3.02, 1.745, 808.133, 77.1, 
  318.949, 6.1, "", "", 4.472, "", 60.68, 0.48}, 
 {"COD", "Africa", "Democratic Republic of Congo", "2020-12-02", 12987., 
  128., 88.857, 336., 1., 0.714, 145.007, 1.429, 0.992, 3.752, 0.011, 0.008, 
  1.24, "", "", "", "", "", "", "", "", 575., "", "", 0.006, 416., 0.005, 
  0.214, 4.7, "samples tested", "", "", "", "", "", "", "", "", "", 22.22, 
  8.9561404*^7, 35.879, 17., 3.02, 1.745, 808.133, 77.1, 318.949, 6.1, "", 
  "", 4.472, "", 60.68, 0.48}, {"COD", "Africa", 
  "Democratic Republic of Congo", "2020-12-03", 13132., 145., 94.571, 337., 
  1., 0.571, 146.626, 1.619, 1.056, 3.763, 0.011, 0.006, 1.24, "", "", "", 
  "", "", "", "", "", 443., "", "", 0.005, 422., 0.005, 0.224, 4.5, 
  "samples tested", "", "", "", "", "", "", "", "", "", 22.22, 8.9561404*^7, 
  35.879, 17., 3.02, 1.745, 808.133, 77.1, 318.949, 6.1, "", "", 4.472, "", 
  60.68, 0.48}, {"COD", "Africa", "Democratic Republic of Congo", 
  "2020-12-04", 13281., 149., 115.857, 337., 0., 0.571, 148.289, 1.664, 
  1.294, 3.763, 0., 0.006, 1.23, "", "", "", "", "", "", "", "", 477., "", 
  "", 0.005, 430., 0.005, 0.269, 3.7, "samples tested", "", "", "", "", "", 
  "", "", "", "", 22.22, 8.9561404*^7, 35.879, 17., 3.02, 1.745, 808.133, 
  77.1, 318.949, 6.1, "", "", 4.472, "", 60.68, 0.48}, 
 {"COD", "Africa", "Democratic Republic of Congo", "2020-12-05", 13413., 
  132., 115., 342., 5., 1.286, 149.763, 1.474, 1.284, 3.819, 0.056, 0.014, 
  1.23, "", "", "", "", "", "", "", "", 503., "", "", 0.006, 438., 0.005, 
  0.263, 3.8, "samples tested", "", "", "", "", "", "", "", "", "", 22.22, 
  8.9561404*^7, 35.879, 17., 3.02, 1.745, 808.133, 77.1, 318.949, 6.1, "", 
  "", 4.472, "", 60.68, 0.48}, {"COD", "Africa", 
  "Democratic Republic of Congo", "2020-12-06", 13527., 114., 117.857, 344., 
  2., 1.571, 151.036, 1.273, 1.316, 3.841, 0.022, 0.018, 1.22, "", "", "", 
  "", "", "", "", "", 284., "", "", 0.003, 452., 0.005, 0.261, 3.8, 
  "samples tested", "", "", "", "", "", "", "", "", "", 22.22, 8.9561404*^7, 
  35.879, 17., 3.02, 1.745, 808.133, 77.1, 318.949, 6.1, "", "", 4.472, "", 
  60.68, 0.48}, {"COD", "Africa", "Democratic Republic of Congo", 
  "2020-12-07", 13595., 68., 117.571, 344., 0., 1.571, 151.795, 0.759, 1.313, 
  3.841, 0., 0.018, 1.22, "", "", "", "", "", "", "", "", 376., "", "", 
  0.004, 456., 0.005, 0.258, 3.9, "samples tested", "", "", "", "", "", "", 
  "", "", "", 22.22, 8.9561404*^7, 35.879, 17., 3.02, 1.745, 808.133, 77.1, 
  318.949, 6.1, "", "", 4.472, "", 60.68, 0.48}, 
 {"COD", "Africa", "Democratic Republic of Congo", "2020-12-08", 13750., 
  155., 127.286, 344., 0., 1.286, 153.526, 1.731, 1.421, 3.841, 0., 0.014, 
  1.21, "", "", "", "", "", "", "", "", 496., "", "", 0.006, 451., 0.005, 
  0.282, 3.5, "samples tested", "", "", "", "", "", "", "", "", "", 22.22, 
  8.9561404*^7, 35.879, 17., 3.02, 1.745, 808.133, 77.1, 318.949, 6.1, "", 
  "", 4.472, "", 60.68, 0.48}, {"COD", "Africa", 
  "Democratic Republic of Congo", "2020-12-09", 13843., 93., 122.286, 350., 
  6., 2., 154.564, 1.038, 1.365, 3.908, 0.067, 0.022, 1.21, "", "", "", "", 
  "", "", "", "", 494., "", "", 0.006, 439., 0.005, 0.279, 3.6, 
  "samples tested", "", "", "", "", "", "", "", "", "", 19.44, 8.9561404*^7, 
  35.879, 17., 3.02, 1.745, 808.133, 77.1, 318.949, 6.1, "", "", 4.472, "", 
  60.68, 0.48}, {"COD", "Africa", "Democratic Republic of Congo", 
  "2020-12-10", 13997., 154., 123.571, 350., 0., 1.857, 156.284, 1.719, 1.38, 
  3.908, 0., 0.021, 1.2, "", "", "", "", "", "", "", "", 598., "", "", 0.007, 
  461., 0.005, 0.268, 3.7, "samples tested", "", "", "", "", "", "", "", "", 
  "", 19.44, 8.9561404*^7, 35.879, 17., 3.02, 1.745, 808.133, 77.1, 318.949, 
  6.1, "", "", 4.472, "", 60.68, 0.48}, {"COD", "Africa", 
  "Democratic Republic of Congo", "2020-12-11", 14169., 172., 126.857, 350., 
  0., 1.857, 158.204, 1.92, 1.416, 3.908, 0., 0.021, 1.2, "", "", "", "", "", 
  "", "", "", 497., "", "", 0.006, 464., 0.005, 0.273, 3.7, "samples tested", 
  "", "", "", "", "", "", "", "", "", 19.44, 8.9561404*^7, 35.879, 17., 3.02, 
  1.745, 808.133, 77.1, 318.949, 6.1, "", "", 4.472, "", 60.68, 0.48}, 
 {"COD", "Africa", "Democratic Republic of Congo", "2020-12-12", 14342., 
  173., 132.714, 352., 2., 1.429, 160.136, 1.932, 1.482, 3.93, 0.022, 0.016, 
  1.2, "", "", "", "", "", "", "", "", 413., "", "", 0.005, 451., 0.005, 
  0.294, 3.4, "samples tested", "", "", "", "", "", "", "", "", "", 19.44, 
  8.9561404*^7, 35.879, 17., 3.02, 1.745, 808.133, 77.1, 318.949, 6.1, "", 
  "", 4.472, "", 60.68, 0.48}, {"COD", "Africa", 
  "Democratic Republic of Congo", "2020-12-13", 14461., 119., 133.429, 352., 
  0., 1.143, 161.465, 1.329, 1.49, 3.93, 0., 0.013, 1.19, "", "", "", "", "", 
  "", "", "", 406., "", "", 0.005, 469., 0.005, 0.284, 3.5, "samples tested", 
  "", "", "", "", "", "", "", "", "", 19.44, 8.9561404*^7, 35.879, 17., 3.02, 
  1.745, 808.133, 77.1, 318.949, 6.1, "", "", 4.472, "", 60.68, 0.48}, 
 {"COD", "Africa", "Democratic Republic of Congo", "2020-12-14", 14513., 52., 
  131.143, 356., 4., 1.714, 162.045, 0.581, 1.464, 3.975, 0.045, 0.019, 1.19, 
  "", "", "", "", "", "", "", "", 372., "", "", 0.004, 468., 0.005, 0.28, 
  3.6, "samples tested", "", "", "", "", "", "", "", "", "", 19.44, 
  8.9561404*^7, 35.879, 17., 3.02, 1.745, 808.133, 77.1, 318.949, 6.1, "", 
  "", 4.472, "", 60.68, 0.48}, {"COD", "Africa", 
  "Democratic Republic of Congo", "2020-12-15", 14597., 84., 121., 358., 2., 
  2., 162.983, 0.938, 1.351, 3.997, 0.022, 0.022, 1.19, "", "", "", "", "", 
  "", "", "", 623., "", "", 0.007, 486., 0.005, 0.249, 4., "samples tested", 
  "", "", "", "", "", "", "", "", "", 19.44, 8.9561404*^7, 35.879, 17., 3.02, 
  1.745, 808.133, 77.1, 318.949, 6.1, "", "", 4.472, "", 60.68, 0.48}, 
 {"COD", "Africa", "Democratic Republic of Congo", "2020-12-16", 14930., 
  333., 155.286, 364., 6., 2., 166.701, 3.718, 1.734, 4.064, 0.067, 0.022, 
  1.18, "", "", "", "", "", "", "", "", 536., "", "", 0.006, 492., 0.005, 
  0.316, 3.2, "samples tested", "", "", "", "", "", "", "", "", "", 19.44, 
  8.9561404*^7, 35.879, 17., 3.02, 1.745, 808.133, 77.1, 318.949, 6.1, "", 
  "", 4.472, "", 60.68, 0.48}, {"COD", "Africa", 
  "Democratic Republic of Congo", "2020-12-17", 15089., 159., 156., 366., 2., 
  2.286, 168.477, 1.775, 1.742, 4.087, 0.022, 0.026, 1.18, "", "", "", "", 
  "", "", "", "", 533., "", "", 0.006, 483., 0.005, 0.323, 3.1, 
  "samples tested", "", "", "", "", "", "", "", "", "", 19.44, 8.9561404*^7, 
  35.879, 17., 3.02, 1.745, 808.133, 77.1, 318.949, 6.1, "", "", 4.472, "", 
  60.68, 0.48}, {"COD", "Africa", "Democratic Republic of Congo", 
  "2020-12-18", 15089., 0., 131.429, 366., 0., 2.286, 168.477, 0., 1.467, 
  4.087, 0., 0.026, 1.17, "", "", "", "", "", "", "", "", 561., "", "", 
  0.006, 492., 0.005, 0.267, 3.7, "samples tested", "", "", "", "", "", "", 
  "", "", "", 26.85, 8.9561404*^7, 35.879, 17., 3.02, 1.745, 808.133, 77.1, 
  318.949, 6.1, "", "", 4.472, "", 60.68, 0.48}, 
 {"COD", "Africa", "Democratic Republic of Congo", "2020-12-19", 15397., 
  308., 150.714, 369., 3., 2.429, 171.916, 3.439, 1.683, 4.12, 0.033, 0.027, 
  1.17, "", "", "", "", "", "", "", "", 561., "", "", 0.006, 513., 0.006, 
  0.294, 3.4, "samples tested", "", "", "", "", "", "", "", "", "", 26.85, 
  8.9561404*^7, 35.879, 17., 3.02, 1.745, 808.133, 77.1, 318.949, 6.1, "", 
  "", 4.472, "", 60.68, 0.48}, {"COD", "Africa", 
  "Democratic Republic of Congo", "2020-12-20", 15495., 98., 147.714, 370., 
  1., 2.571, 173.01, 1.094, 1.649, 4.131, 0.011, 0.029, 1.16, "", "", "", "", 
  "", "", "", "", 355., "", "", 0.004, 506., 0.006, 0.292, 3.4, 
  "samples tested", "", "", "", "", "", "", "", "", "", 26.85, 8.9561404*^7, 
  35.879, 17., 3.02, 1.745, 808.133, 77.1, 318.949, 6.1, "", "", 4.472, "", 
  60.68, 0.48}, {"COD", "Africa", "Democratic Republic of Congo", 
  "2020-12-21", 15669., 174., 165.143, 370., 0., 2., 174.953, 1.943, 1.844, 
  4.131, 0., 0.022, 1.16, "", "", "", "", "", "", "", "", 422., "", "", 
  0.005, 513., 0.006, 0.322, 3.1, "samples tested", "", "", "", "", "", "", 
  "", "", "", 26.85, 8.9561404*^7, 35.879, 17., 3.02, 1.745, 808.133, 77.1, 
  318.949, 6.1, "", "", 4.472, "", 60.68, 0.48}, 
 {"COD", "Africa", "Democratic Republic of Congo", "2020-12-22", 15810., 
  141., 173.286, 370., 0., 1.714, 176.527, 1.574, 1.935, 4.131, 0., 0.019, 
  1.15, "", "", "", "", "", "", "", "", 720., "", "", 0.008, 527., 0.006, 
  0.329, 3., "samples tested", "", "", "", "", "", "", "", "", "", 26.85, 
  8.9561404*^7, 35.879, 17., 3.02, 1.745, 808.133, 77.1, 318.949, 6.1, "", 
  "", 4.472, "", 60.68, 0.48}, {"COD", "Africa", 
  "Democratic Republic of Congo", "2020-12-23", 16039., 229., 158.429, 566., 
  196., 28.857, 179.084, 2.557, 1.769, 6.32, 2.188, 0.322, 1.15, "", "", "", 
  "", "", "", "", "", 531., "", "", 0.006, 526., 0.006, 0.301, 3.3, 
  "samples tested", "", "", "", "", "", "", "", "", "", 26.85, 8.9561404*^7, 
  35.879, 17., 3.02, 1.745, 808.133, 77.1, 318.949, 6.1, "", "", 4.472, "", 
  60.68, 0.48}, {"COD", "Africa", "Democratic Republic of Congo", 
  "2020-12-24", 16282., 243., 170.429, 573., 7., 29.571, 181.797, 2.713, 
  1.903, 6.398, 0.078, 0.33, 1.14, "", "", "", "", "", "", "", "", 486., "", 
  "", 0.005, 519., 0.006, 0.328, 3., "samples tested", "", "", "", "", "", 
  "", "", "", "", 26.85, 8.9561404*^7, 35.879, 17., 3.02, 1.745, 808.133, 
  77.1, 318.949, 6.1, "", "", 4.472, "", 60.68, 0.48}, 
 {"COD", "Africa", "Democratic Republic of Congo", "2020-12-25", 16472., 
  190., 197.571, 573., 0., 29.571, 183.919, 2.121, 2.206, 6.398, 0., 0.33, 
  1.14, "", "", "", "", "", "", "", "", 429., "", "", 0.005, 501., 0.006, 
  0.394, 2.5, "samples tested", "", "", "", "", "", "", "", "", "", 26.85, 
  8.9561404*^7, 35.879, 17., 3.02, 1.745, 808.133, 77.1, 318.949, 6.1, "", 
  "", 4.472, "", 60.68, 0.48}, {"COD", "Africa", 
  "Democratic Republic of Congo", "2020-12-26", 16763., 291., 195.143, 573., 
  0., 29.143, 187.168, 3.249, 2.179, 6.398, 0., 0.325, 1.13, "", "", "", "", 
  "", "", "", "", 434., "", "", 0.005, 482., 0.005, 0.405, 2.5, 
  "samples tested", "", "", "", "", "", "", "", "", "", 26.85, 8.9561404*^7, 
  35.879, 17., 3.02, 1.745, 808.133, 77.1, 318.949, 6.1, "", "", 4.472, "", 
  60.68, 0.48}, {"COD", "Africa", "Democratic Republic of Congo", 
  "2020-12-27", 16839., 76., 192., 579., 6., 29.857, 188.016, 0.849, 2.144, 
  6.465, 0.067, 0.333, 1.13, "", "", "", "", "", "", "", "", 279., "", "", 
  0.003, 472., 0.005, 0.407, 2.5, "samples tested", "", "", "", "", "", "", 
  "", "", "", 26.85, 8.9561404*^7, 35.879, 17., 3.02, 1.745, 808.133, 77.1, 
  318.949, 6.1, "", "", 4.472, "", 60.68, 0.48}, 
 {"COD", "Africa", "Democratic Republic of Congo", "2020-12-28", 16917., 78., 
  178.286, 579., 0., 29.857, 188.887, 0.871, 1.991, 6.465, 0., 0.333, 1.12, 
  "", "", "", "", "", "", "", "", 529., "", "", 0.006, 487., 0.005, 0.366, 
  2.7, "samples tested", "", "", "", "", "", "", "", "", "", 26.85, 
  8.9561404*^7, 35.879, 17., 3.02, 1.745, 808.133, 77.1, 318.949, 6.1, "", 
  "", 4.472, "", 60.68, 0.48}, {"COD", "Africa", 
  "Democratic Republic of Congo", "2020-12-29", 17182., 265., 196., 584., 5., 
  30.571, 191.846, 2.959, 2.188, 6.521, 0.056, 0.341, 1.12, "", "", "", "", 
  "", "", "", "", 570., "", "", 0.006, 465., 0.005, 0.422, 2.4, 
  "samples tested", "", "", "", "", "", "", "", "", "", 26.85, 8.9561404*^7, 
  35.879, 17., 3.02, 1.745, 808.133, 77.1, 318.949, 6.1, "", "", 4.472, "", 
  60.68, 0.48}, {"COD", "Africa", "Democratic Republic of Congo", 
  "2020-12-30", 17376., 194., 191., 584., 0., 2.571, 194.012, 2.166, 2.133, 
  6.521, 0., 0.029, 1.11, "", "", "", "", "", "", "", "", 714., "", "", 
  0.008, 492., 0.005, 0.388, 2.6, "samples tested", "", "", "", "", "", "", 
  "", "", "", 26.85, 8.9561404*^7, 35.879, 17., 3.02, 1.745, 808.133, 77.1, 
  318.949, 6.1, "", "", 4.472, "", 60.68, 0.48}, 
 {"COD", "Africa", "Democratic Republic of Congo", "2020-12-31", 17658., 
  282., 196.571, 591., 7., 2.571, 197.161, 3.149, 2.195, 6.599, 0.078, 0.029, 
  1.1, "", "", "", "", "", "", "", "", 718., "", "", 0.008, 525., 0.006, 
  0.374, 2.7, "samples tested", "", "", "", "", "", "", "", "", "", 26.85, 
  8.9561404*^7, 35.879, 17., 3.02, 1.745, 808.133, 77.1, 318.949, 6.1, "", 
  "", 4.472, "", 60.68, 0.48}, {"COD", "Africa", 
  "Democratic Republic of Congo", "2021-01-01", 17849., 191., 196.714, 591., 
  0., 2.571, 199.293, 2.133, 2.196, 6.599, 0., 0.029, 1.1, "", "", "", "", 
  "", "", "", "", 220., "", "", 0.002, 495., 0.006, 0.397, 2.5, 
  "samples tested", "", "", "", "", "", "", "", "", "", 26.85, 8.9561404*^7, 
  35.879, 17., 3.02, 1.745, 808.133, 77.1, 318.949, 6.1, "", "", 4.472, "", 
  60.68, 0.48}, {"COD", "Africa", "Democratic Republic of Congo", 
  "2021-01-02", 17998., 149., 176.429, 595., 4., 3.143, 200.957, 1.664, 1.97, 
  6.643, 0.045, 0.035, 1.09, "", "", "", "", "", "", "", "", 344., "", "", 
  0.004, 482., 0.005, 0.366, 2.7, "samples tested", "", "", "", "", "", "", 
  "", "", "", 26.85, 8.9561404*^7, 35.879, 17., 3.02, 1.745, 808.133, 77.1, 
  318.949, 6.1, "", "", 4.472, "", 60.68, 0.48}, 
 {"COD", "Africa", "Democratic Republic of Congo", "2021-01-03", 18102., 
  104., 180.429, 596., 1., 2.429, 202.118, 1.161, 2.015, 6.655, 0.011, 0.027, 
  1.09, "", "", "", "", "", "", "", "", 190., "", "", 0.002, 469., 0.005, 
  0.385, 2.6, "samples tested", "", "", "", "", "", "", "", "", "", 26.85, 
  8.9561404*^7, 35.879, 17., 3.02, 1.745, 808.133, 77.1, 318.949, 6.1, "", 
  "", 4.472, "", 60.68, 0.48}, {"COD", "Africa", 
  "Democratic Republic of Congo", "2021-01-04", 18153., 51., 176.571, 599., 
  3., 2.857, 202.688, 0.569, 1.972, 6.688, 0.033, 0.032, 1.08, "", "", "", 
  "", "", "", "", "", 311., "", "", 0.003, 438., 0.005, 0.403, 2.5, 
  "samples tested", "", "", "", "", "", "", "", "", "", 26.85, 8.9561404*^7, 
  35.879, 17., 3.02, 1.745, 808.133, 77.1, 318.949, 6.1, "", "", 4.472, "", 
  60.68, 0.48}, {"COD", "Africa", "Democratic Republic of Congo", 
  "2021-01-05", 18248., 95., 152.286, 599., 0., 2.143, 203.748, 1.061, 1.7, 
  6.688, 0., 0.024, 1.08, "", "", "", "", "", "", "", "", 628., "", "", 
  0.007, 446., 0.005, 0.341, 2.9, "samples tested", "", "", "", "", "", "", 
  "", "", "", 25., 8.9561404*^7, 35.879, 17., 3.02, 1.745, 808.133, 77.1, 
  318.949, 6.1, "", "", 4.472, "", 60.68, 0.48}, 
 {"COD", "Africa", "Democratic Republic of Congo", "2021-01-06", 18487., 
  239., 158.714, 599., 0., 2.143, 206.417, 2.669, 1.772, 6.688, 0., 0.024, 
  1.08, "", "", "", "", "", "", "", "", 974., "", "", 0.011, 484., 0.005, 
  0.328, 3., "samples tested", "", "", "", "", "", "", "", "", "", 25., 
  8.9561404*^7, 35.879, 17., 3.02, 1.745, 808.133, 77.1, 318.949, 6.1, "", 
  "", 4.472, "", 60.68, 0.48}, {"COD", "Africa", 
  "Democratic Republic of Congo", "2021-01-07", 18738., 251., 154.286, 610., 
  11., 2.714, 209.22, 2.803, 1.723, 6.811, 0.123, 0.03, 1.08, "", "", "", "", 
  "", "", "", "", 504., "", "", 0.006, 453., 0.005, 0.341, 2.9, 
  "samples tested", "", "", "", "", "", "", "", "", "", 25., 8.9561404*^7, 
  35.879, 17., 3.02, 1.745, 808.133, 77.1, 318.949, 6.1, "", "", 4.472, "", 
  60.68, 0.48}, {"COD", "Africa", "Democratic Republic of Congo", 
  "2021-01-08", 18969., 231., 160., 611., 1., 2.857, 211.799, 2.579, 1.786, 
  6.822, 0.011, 0.032, 1.07, "", "", "", "", "", "", "", "", 824., "", "", 
  0.009, 539., 0.006, 0.297, 3.4, "samples tested", "", "", "", "", "", "", 
  "", "", "", 25., 8.9561404*^7, 35.879, 17., 3.02, 1.745, 808.133, 77.1, 
  318.949, 6.1, "", "", 4.472, "", 60.68, 0.48}, 
 {"COD", "Africa", "Democratic Republic of Congo", "2021-01-09", 19159., 
  190., 165.857, 611., 0., 2.286, 213.92, 2.121, 1.852, 6.822, 0., 0.026, 
  1.07, "", "", "", "", "", "", "", "", 862., "", "", 0.01, 613., 0.007, 
  0.271, 3.7, "samples tested", "", "", "", "", "", "", "", "", "", 25., 
  8.9561404*^7, 35.879, 17., 3.02, 1.745, 808.133, 77.1, 318.949, 6.1, "", 
  "", 4.472, "", 60.68, 0.48}, {"COD", "Africa", 
  "Democratic Republic of Congo", "2021-01-10", 19436., 277., 190.571, 611., 
  0., 2.143, 217.013, 3.093, 2.128, 6.822, 0., 0.024, 1.07, "", "", "", "", 
  "", "", "", "", 281., "", "", 0.003, 626., 0.007, 0.304, 3.3, 
  "samples tested", "", "", "", "", "", "", "", "", "", 25., 8.9561404*^7, 
  35.879, 17., 3.02, 1.745, 808.133, 77.1, 318.949, 6.1, "", "", 4.472, "", 
  60.68, 0.48}, {"COD", "Africa", "Democratic Republic of Congo", 
  "2021-01-11", 19496., 60., 191.857, 619., 8., 2.857, 217.683, 0.67, 2.142, 
  6.911, 0.089, 0.032, 1.06, "", "", "", "", "", "", "", "", 1016., "", "", 
  0.011, 727., 0.008, 0.264, 3.8, "samples tested", "", "", "", "", "", "", 
  "", "", "", 25., 8.9561404*^7, 35.879, 17., 3.02, 1.745, 808.133, 77.1, 
  318.949, 6.1, "", "", 4.472, "", 60.68, 0.48}, 
 {"COD", "Africa", "Democratic Republic of Congo", "2021-01-12", 19707., 
  211., 208.429, 625., 6., 3.714, 220.039, 2.356, 2.327, 6.978, 0.067, 0.041, 
  1.06, "", "", "", "", "", "", "", "", 1057., "", "", 0.012, 788., 0.009, 
  0.265, 3.8, "samples tested", "", "", "", "", "", "", "", "", "", 25., 
  8.9561404*^7, 35.879, 17., 3.02, 1.745, 808.133, 77.1, 318.949, 6.1, "", 
  "", 4.472, "", 60.68, 0.48}, {"COD", "Africa", 
  "Democratic Republic of Congo", "2021-01-13", 20003., 296., 216.571, 626., 
  1., 3.857, 223.344, 3.305, 2.418, 6.99, 0.011, 0.043, 1.05, "", "", "", "", 
  "", "", "", "", 866., "", "", 0.01, 773., 0.009, 0.28, 3.6, 
  "samples tested", "", "", "", "", "", "", "", "", "", 25., 8.9561404*^7, 
  35.879, 17., 3.02, 1.745, 808.133, 77.1, 318.949, 6.1, "", "", 4.472, "", 
  60.68, 0.48}, {"COD", "Africa", "Democratic Republic of Congo", 
  "2021-01-14", 20479., 476., 248.714, 626., 0., 2.286, 228.659, 5.315, 
  2.777, 6.99, 0., 0.026, 1.05, "", "", "", "", "", "", "", "", 413., "", "", 
  0.005, 760., 0.008, 0.327, 3.1, "samples tested", "", "", "", "", "", "", 
  "", "", "", 25., 8.9561404*^7, 35.879, 17., 3.02, 1.745, 808.133, 77.1, 
  318.949, 6.1, "", "", 4.472, "", 60.68, 0.48}, 
 {"COD", "Africa", "Democratic Republic of Congo", "2021-01-15", 20556., 77., 
  226.714, 628., 2., 2.429, 229.519, 0.86, 2.531, 7.012, 0.022, 0.027, 1.04, 
  "", "", "", "", "", "", "", "", 675., "", "", 0.008, 739., 0.008, 0.307, 
  3.3, "samples tested", "", "", "", "", "", "", "", "", "", 25., 
  8.9561404*^7, 35.879, 17., 3.02, 1.745, 808.133, 77.1, 318.949, 6.1, "", 
  "", 4.472, "", 60.68, 0.48}, {"COD", "Africa", 
  "Democratic Republic of Congo", "2021-01-16", 20693., 137., 219.143, 630., 
  2., 2.714, 231.048, 1.53, 2.447, 7.034, 0.022, 0.03, 1.03, "", "", "", "", 
  "", "", "", "", 602., "", "", 0.007, 701., 0.008, 0.313, 3.2, 
  "samples tested", "", "", "", "", "", "", "", "", "", 25., 8.9561404*^7, 
  35.879, 17., 3.02, 1.745, 808.133, 77.1, 318.949, 6.1, "", "", 4.472, "", 
  60.68, 0.48}, {"COD", "Africa", "Democratic Republic of Congo", 
  "2021-01-17", 20908., 215., 210.286, 631., 1., 2.857, 233.449, 2.401, 
  2.348, 7.045, 0.011, 0.032, 1.03, "", "", "", "", "", "", "", "", 454., "", 
  "", 0.005, 726., 0.008, 0.29, 3.5, "samples tested", "", "", "", "", "", 
  "", "", "", "", 25., 8.9561404*^7, 35.879, 17., 3.02, 1.745, 808.133, 77.1, 
  318.949, 6.1, "", "", 4.472, "", 60.68, 0.48}, 
 {"COD", "Africa", "Democratic Republic of Congo", "2021-01-18", 21060., 
  152., 223.429, 634., 3., 2.143, 235.146, 1.697, 2.495, 7.079, 0.033, 0.024, 
  1.02, "", "", "", "", "", "", "", "", 325., "", "", 0.004, 627., 0.007, 
  0.356, 2.8, "samples tested", "", "", "", "", "", "", "", "", "", 25., 
  8.9561404*^7, 35.879, 17., 3.02, 1.745, 808.133, 77.1, 318.949, 6.1, "", 
  "", 4.472, "", 60.68, 0.48}, {"COD", "Africa", 
  "Democratic Republic of Congo", "2021-01-19", 21140., 80., 204.714, 640., 
  6., 2.143, 236.039, 0.893, 2.286, 7.146, 0.067, 0.024, 1.02, "", "", "", 
  "", "", "", "", "", 454., "", "", 0.005, 541., 0.006, 0.378, 2.6, 
  "samples tested", "", "", "", "", "", "", "", "", "", 25., 8.9561404*^7, 
  35.879, 17., 3.02, 1.745, 808.133, 77.1, 318.949, 6.1, "", "", 4.472, "", 
  60.68, 0.48}, {"COD", "Africa", "Democratic Republic of Congo", 
  "2021-01-20", 21302., 162., 185.571, 640., 0., 2., 237.848, 1.809, 2.072, 
  7.146, 0., 0.022, 1.01, "", "", "", "", "", "", "", "", 457., "", "", 
  0.005, 483., 0.005, 0.384, 2.6, "samples tested", "", "", "", "", "", "", 
  "", "", "", 36.11, 8.9561404*^7, 35.879, 17., 3.02, 1.745, 808.133, 77.1, 
  318.949, 6.1, "", "", 4.472, "", 60.68, 0.48}, 
 {"COD", "Africa", "Democratic Republic of Congo", "2021-01-21", 21398., 96., 
  131.286, 644., 4., 2.571, 238.92, 1.072, 1.466, 7.191, 0.045, 0.029, 1.01, 
  "", "", "", "", "", "", "", "", 651., "", "", 0.007, 517., 0.006, 0.254, 
  3.9, "samples tested", "", "", "", "", "", "", "", "", "", 36.11, 
  8.9561404*^7, 35.879, 17., 3.02, 1.745, 808.133, 77.1, 318.949, 6.1, "", 
  "", 4.472, "", 60.68, 0.48}, {"COD", "Africa", 
  "Democratic Republic of Congo", "2021-01-22", 21597., 199., 148.714, 647., 
  3., 2.714, 241.142, 2.222, 1.66, 7.224, 0.033, 0.03, 1.01, "", "", "", "", 
  "", "", "", "", 407., "", "", 0.005, 479., 0.005, 0.31, 3.2, 
  "samples tested", "", "", "", "", "", "", "", "", "", 36.11, 8.9561404*^7, 
  35.879, 17., 3.02, 1.745, 808.133, 77.1, 318.949, 6.1, "", "", 4.472, "", 
  60.68, 0.48}, {"COD", "Africa", "Democratic Republic of Congo", 
  "2021-01-23", 21713., 116., 145.714, 654., 7., 3.429, 242.437, 1.295, 
  1.627, 7.302, 0.078, 0.038, 1., "", "", "", "", "", "", "", "", 728., "", 
  "", 0.008, 497., 0.006, 0.293, 3.4, "samples tested", "", "", "", "", "", 
  "", "", "", "", 36.11, 8.9561404*^7, 35.879, 17., 3.02, 1.745, 808.133, 
  77.1, 318.949, 6.1, "", "", 4.472, "", 60.68, 0.48}, 
 {"COD", "Africa", "Democratic Republic of Congo", "2021-01-24", 21869., 
  156., 137.286, 661., 7., 4.286, 244.179, 1.742, 1.533, 7.38, 0.078, 0.048, 
  1., "", "", "", "", "", "", "", "", 381., "", "", 0.004, 486., 0.005, 
  0.282, 3.5, "samples tested", "", "", "", "", "", "", "", "", "", 36.11, 
  8.9561404*^7, 35.879, 17., 3.02, 1.745, 808.133, 77.1, 318.949, 6.1, "", 
  "", 4.472, "", 60.68, 0.48}, {"COD", "Africa", 
  "Democratic Republic of Congo", "2021-01-25", 21954., 85., 127.714, 661., 
  0., 3.857, 245.128, 0.949, 1.426, 7.38, 0., 0.043, 1., "", "", "", "", "", 
  "", "", "", 269., "", "", 0.003, 478., 0.005, 0.267, 3.7, "samples tested", 
  "", "", "", "", "", "", "", "", "", 36.11, 8.9561404*^7, 35.879, 17., 3.02, 
  1.745, 808.133, 77.1, 318.949, 6.1, "", "", 4.472, "", 60.68, 0.48}, 
 {"COD", "Africa", "Democratic Republic of Congo", "2021-01-26", 22048., 94., 
  129.714, 661., 0., 3., 246.177, 1.05, 1.448, 7.38, 0., 0.033, 1., "", "", 
  "", "", "", "", "", "", 522., "", "", 0.006, 488., 0.005, 0.266, 3.8, 
  "samples tested", "", "", "", "", "", "", "", "", "", 36.11, 8.9561404*^7, 
  35.879, 17., 3.02, 1.745, 808.133, 77.1, 318.949, 6.1, "", "", 4.472, "", 
  60.68, 0.48}, {"COD", "Africa", "Democratic Republic of Congo", 
  "2021-01-27", 22178., 130., 125.143, 661., 0., 3., 247.629, 1.452, 1.397, 
  7.38, 0., 0.033, 1., "", "", "", "", "", "", "", "", 669., "", "", 0.007, 
  518., 0.006, 0.242, 4.1, "samples tested", "", "", "", "", "", "", "", "", 
  "", 36.11, 8.9561404*^7, 35.879, 17., 3.02, 1.745, 808.133, 77.1, 318.949, 
  6.1, "", "", 4.472, "", 60.68, 0.48}, {"COD", "Africa", 
  "Democratic Republic of Congo", "2021-01-28", 22322., 144., 132., 665., 4., 
  3., 249.237, 1.608, 1.474, 7.425, 0.045, 0.033, 1., "", "", "", "", "", "", 
  "", "", 597., "", "", 0.007, 510., 0.006, 0.259, 3.9, "samples tested", "", 
  "", "", "", "", "", "", "", "", 36.11, 8.9561404*^7, 35.879, 17., 3.02, 
  1.745, 808.133, 77.1, 318.949, 6.1, "", "", 4.472, "", 60.68, 0.48}, 
 {"COD", "Africa", "Democratic Republic of Congo", "2021-01-29", 22455., 
  133., 122.571, 665., 0., 2.571, 250.722, 1.485, 1.369, 7.425, 0., 0.029, 
  1., "", "", "", "", "", "", "", "", 901., "", "", 0.01, 581., 0.006, 0.211, 
  4.7, "samples tested", "", "", "", "", "", "", "", "", "", 36.11, 
  8.9561404*^7, 35.879, 17., 3.02, 1.745, 808.133, 77.1, 318.949, 6.1, "", 
  "", 4.472, "", 60.68, 0.48}, {"COD", "Africa", 
  "Democratic Republic of Congo", "2021-01-30", 22604., 149., 127.286, 671., 
  6., 2.429, 252.386, 1.664, 1.421, 7.492, 0.067, 0.027, 1., "", "", "", "", 
  "", "", "", "", 721., "", "", 0.008, 580., 0.006, 0.219, 4.6, 
  "samples tested", "", "", "", "", "", "", "", "", "", 36.11, 8.9561404*^7, 
  35.879, 17., 3.02, 1.745, 808.133, 77.1, 318.949, 6.1, "", "", 4.472, "", 
  60.68, 0.48}, {"COD", "Africa", "Democratic Republic of Congo", 
  "2021-01-31", 22771., 167., 128.857, 671., 0., 1.429, 254.25, 1.865, 1.439, 
  7.492, 0., 0.016, 1., "", "", "", "", "", "", "", "", 371., "", "", 0.004, 
  579., 0.006, 0.223, 4.5, "samples tested", "", "", "", "", "", "", "", "", 
  "", 36.11, 8.9561404*^7, 35.879, 17., 3.02, 1.745, 808.133, 77.1, 318.949, 
  6.1, "", "", 4.472, "", 60.68, 0.48}, {"COD", "Africa", 
  "Democratic Republic of Congo", "2021-02-01", 22842., 71., 126.857, 673., 
  2., 1.714, 255.043, 0.793, 1.416, 7.514, 0.022, 0.019, 1., "", "", "", "", 
  "", "", "", "", 671., "", "", 0.007, 636., 0.007, 0.199, 5., 
  "samples tested", "", "", "", "", "", "", "", "", "", 36.11, 8.9561404*^7, 
  35.879, 17., 3.02, 1.745, 808.133, 77.1, 318.949, 6.1, "", "", 4.472, "", 
  60.68, 0.48}, {"COD", "Africa", "Democratic Republic of Congo", 
  "2021-02-02", 23043., 201., 142.143, 675., 2., 2., 257.287, 2.244, 1.587, 
  7.537, 0.022, 0.022, 0.99, "", "", "", "", "", "", "", "", 603., "", "", 
  0.007, 648., 0.007, 0.219, 4.6, "samples tested", "", "", "", "", "", "", 
  "", "", "", 52.78, 8.9561404*^7, 35.879, 17., 3.02, 1.745, 808.133, 77.1, 
  318.949, 6.1, "", "", 4.472, "", 60.68, 0.48}, 
 {"COD", "Africa", "Democratic Republic of Congo", "2021-02-03", 23182., 
  139., 143.429, 675., 0., 2., 258.839, 1.552, 1.601, 7.537, 0., 0.022, 0.99, 
  "", "", "", "", "", "", "", "", 314., "", "", 0.004, 597., 0.007, 0.24, 
  4.2, "samples tested", "", "", "", "", "", "", "", "", "", 52.78, 
  8.9561404*^7, 35.879, 17., 3.02, 1.745, 808.133, 77.1, 318.949, 6.1, "", 
  "", 4.472, "", 60.68, 0.48}, {"COD", "Africa", 
  "Democratic Republic of Congo", "2021-02-04", 23222., 40., 128.571, 678., 
  3., 1.857, 259.286, 0.447, 1.436, 7.57, 0.033, 0.021, 0.99, "", "", "", "", 
  "", "", "", "", 936., "", "", 0.01, 645., 0.007, 0.199, 5., 
  "samples tested", "", "", "", "", "", "", "", "", "", 52.78, 8.9561404*^7, 
  35.879, 17., 3.02, 1.745, 808.133, 77.1, 318.949, 6.1, "", "", 4.472, "", 
  60.68, 0.48}, {"COD", "Africa", "Democratic Republic of Congo", 
  "2021-02-05", 23371., 149., 130.857, 678., 0., 1.857, 260.949, 1.664, 
  1.461, 7.57, 0., 0.021, 0.99, "", "", "", "", "", "", "", "", 514., "", "", 
  0.006, 590., 0.007, 0.222, 4.5, "samples tested", "", "", "", "", "", "", 
  "", "", "", 52.78, 8.9561404*^7, 35.879, 17., 3.02, 1.745, 808.133, 77.1, 
  318.949, 6.1, "", "", 4.472, "", 60.68, 0.48}, 
 {"COD", "Africa", "Democratic Republic of Congo", "2021-02-06", 23485., 
  114., 125.857, 679., 1., 1.143, 262.222, 1.273, 1.405, 7.581, 0.011, 0.013, 
  0.99, "", "", "", "", "", "", "", "", 441., "", "", 0.005, 550., 0.006, 
  0.229, 4.4, "samples tested", "", "", "", "", "", "", "", "", "", 52.78, 
  8.9561404*^7, 35.879, 17., 3.02, 1.745, 808.133, 77.1, 318.949, 6.1, "", 
  "", 4.472, "", 60.68, 0.48}, {"COD", "Africa", 
  "Democratic Republic of Congo", "2021-02-07", 23599., 114., 118.286, 681., 
  2., 1.429, 263.495, 1.273, 1.321, 7.604, 0.022, 0.016, 0.99, "", "", "", 
  "", "", "", "", "", 182., "", "", 0.002, 523., 0.006, 0.226, 4.4, 
  "samples tested", "", "", "", "", "", "", "", "", "", 52.78, 8.9561404*^7, 
  35.879, 17., 3.02, 1.745, 808.133, 77.1, 318.949, 6.1, "", "", 4.472, "", 
  60.68, 0.48}, {"COD", "Africa", "Democratic Republic of Congo", 
  "2021-02-08", 23671., 72., 118.429, 681., 0., 1.143, 264.299, 0.804, 1.322, 
  7.604, 0., 0.013, 0.99, "", "", "", "", "", "", "", "", 413., "", "", 
  0.005, 486., 0.005, 0.244, 4.1, "samples tested", "", "", "", "", "", "", 
  "", "", "", 52.78, 8.9561404*^7, 35.879, 17., 3.02, 1.745, 808.133, 77.1, 
  318.949, 6.1, "", "", 4.472, "", 60.68, 0.48}, 
 {"COD", "Africa", "Democratic Republic of Congo", "2021-02-09", 23771., 
  100., 104., 684., 3., 1.286, 265.416, 1.117, 1.161, 7.637, 0.033, 0.014, 
  0.99, "", "", "", "", "", "", "", "", 650., "", "", 0.007, 493., 0.006, 
  0.211, 4.7, "samples tested", "", "", "", "", "", "", "", "", "", 52.78, 
  8.9561404*^7, 35.879, 17., 3.02, 1.745, 808.133, 77.1, 318.949, 6.1, "", 
  "", 4.472, "", 60.68, 0.48}, {"COD", "Africa", 
  "Democratic Republic of Congo", "2021-02-10", 23890., 119., 101.143, 686., 
  2., 1.571, 266.744, 1.329, 1.129, 7.66, 0.022, 0.018, 1., "", "", "", "", 
  "", "", "", "", 604., "", "", 0.007, 534., 0.006, 0.189, 5.3, 
  "samples tested", "", "", "", "", "", "", "", "", "", 52.78, 8.9561404*^7, 
  35.879, 17., 3.02, 1.745, 808.133, 77.1, 318.949, 6.1, "", "", 4.472, "", 
  60.68, 0.48}, {"COD", "Africa", "Democratic Republic of Congo", 
  "2021-02-11", 24026., 136., 114.857, 686., 0., 1.143, 268.263, 1.519, 
  1.282, 7.66, 0., 0.013, 1., "", "", "", "", "", "", "", "", 573., "", "", 
  0.006, 482., 0.005, 0.238, 4.2, "samples tested", "", "", "", "", "", "", 
  "", "", "", 52.78, 8.9561404*^7, 35.879, 17., 3.02, 1.745, 808.133, 77.1, 
  318.949, 6.1, "", "", 4.472, "", 60.68, 0.48}, 
 {"COD", "Africa", "Democratic Republic of Congo", "2021-02-12", 24152., 
  126., 111.571, 691., 5., 1.857, 269.67, 1.407, 1.246, 7.715, 0.056, 0.021, 
  1., "", "", "", "", "", "", "", "", 485., "", "", 0.005, 478., 0.005, 
  0.233, 4.3, "samples tested", "", "", "", "", "", "", "", "", "", 52.78, 
  8.9561404*^7, 35.879, 17., 3.02, 1.745, 808.133, 77.1, 318.949, 6.1, "", 
  "", 4.472, "", 60.68, 0.48}, {"COD", "Africa", 
  "Democratic Republic of Congo", "2021-02-13", 24240., 88., 107.857, 693., 
  2., 2., 270.652, 0.983, 1.204, 7.738, 0.022, 0.022, 1., "", "", "", "", "", 
  "", "", "", 447., "", "", 0.005, 479., 0.005, 0.225, 4.4, "samples tested", 
  "", "", "", "", "", "", "", "", "", 52.78, 8.9561404*^7, 35.879, 17., 3.02, 
  1.745, 808.133, 77.1, 318.949, 6.1, "", "", 4.472, "", 60.68, 0.48}, 
 {"COD", "Africa", "Democratic Republic of Congo", "2021-02-14", 24295., 55., 
  99.429, 693., 0., 1.714, 271.266, 0.614, 1.11, 7.738, 0., 0.019, 1., "", 
  "", "", "", "", "", "", "", 384., "", "", 0.004, 508., 0.006, 0.196, 5.1, 
  "samples tested", "", "", "", "", "", "", "", "", "", 52.78, 8.9561404*^7, 
  35.879, 17., 3.02, 1.745, 808.133, 77.1, 318.949, 6.1, "", "", 4.472, "", 
  60.68, 0.48}, {"COD", "Africa", "Democratic Republic of Congo", 
  "2021-02-15", 24386., 91., 102.143, 693., 0., 1.714, 272.282, 1.016, 1.14, 
  7.738, 0., 0.019, 1.01, "", "", "", "", "", "", "", "", 171., "", "", 
  0.002, 473., 0.005, 0.216, 4.6, "samples tested", "", "", "", "", "", "", 
  "", "", "", 52.78, 8.9561404*^7, 35.879, 17., 3.02, 1.745, 808.133, 77.1, 
  318.949, 6.1, "", "", 4.472, "", 60.68, 0.48}, 
 {"COD", "Africa", "Democratic Republic of Congo", "2021-02-16", 24423., 37., 
  93.143, 695., 2., 1.571, 272.696, 0.413, 1.04, 7.76, 0.022, 0.018, 1.01, 
  "", "", "", "", "", "", "", "", 445., "", "", 0.005, 444., 0.005, 0.21, 
  4.8, "samples tested", "", "", "", "", "", "", "", "", "", 32.41, 
  8.9561404*^7, 35.879, 17., 3.02, 1.745, 808.133, 77.1, 318.949, 6.1, "", 
  "", 4.472, "", 60.68, 0.48}, {"COD", "Africa", 
  "Democratic Republic of Congo", "2021-02-17", 24602., 179., 101.714, 695., 
  0., 1.286, 274.694, 1.999, 1.136, 7.76, 0., 0.014, 1.01, "", "", "", "", 
  "", "", "", "", 659., "", "", 0.007, 452., 0.005, 0.225, 4.4, 
  "samples tested", "", "", "", "", "", "", "", "", "", 32.41, 8.9561404*^7, 
  35.879, 17., 3.02, 1.745, 808.133, 77.1, 318.949, 6.1, "", "", 4.472, "", 
  60.68, 0.48}, {"COD", "Africa", "Democratic Republic of Congo", 
  "2021-02-18", 24794., 192., 109.714, 695., 0., 1.286, 276.838, 2.144, 
  1.225, 7.76, 0., 0.014, 1.01, "", "", "", "", "", "", "", "", 440., "", "", 
  0.005, 433., 0.005, 0.253, 3.9, "samples tested", "", "", "", "", "", "", 
  "", "", "", 32.41, 8.9561404*^7, 35.879, 17., 3.02, 1.745, 808.133, 77.1, 
  318.949, 6.1, "", "", 4.472, "", 60.68, 0.48}, 
 {"COD", "Africa", "Democratic Republic of Congo", "2021-02-19", 24964., 
  170., 116., 695., 0., 0.571, 278.736, 1.898, 1.295, 7.76, 0., 0.006, 1.01, 
  "", "", "", "", "", "", "", "", 299., "", "", 0.003, 406., 0.005, 0.286, 
  3.5, "samples tested", "", "", "", "", "", "", "", "", "", 32.41, 
  8.9561404*^7, 35.879, 17., 3.02, 1.745, 808.133, 77.1, 318.949, 6.1, "", 
  "", 4.472, "", 60.68, 0.48}, {"COD", "Africa", 
  "Democratic Republic of Congo", "2021-02-20", 25080., 116., 120., 700., 5., 
  1., 280.031, 1.295, 1.34, 7.816, 0.056, 0.011, 1.01, "", "", "", "", "", 
  "", "", "", 422., "", "", 0.005, 403., 0.004, 0.298, 3.4, "samples tested", 
  "", "", "", "", "", "", "", "", "", 32.41, 8.9561404*^7, 35.879, 17., 3.02, 
  1.745, 808.133, 77.1, 318.949, 6.1, "", "", 4.472, "", 60.68, 0.48}, 
 {"COD", "Africa", "Democratic Republic of Congo", "2021-02-21", 25080., 0., 
  112.143, 700., 0., 1., 280.031, 0., 1.252, 7.816, 0., 0.011, 1.02, "", "", 
  "", "", "", "", "", "", 357., "", "", 0.004, 399., 0.004, 0.281, 3.6, 
  "samples tested", "", "", "", "", "", "", "", "", "", 32.41, 8.9561404*^7, 
  35.879, 17., 3.02, 1.745, 808.133, 77.1, 318.949, 6.1, "", "", 4.472, "", 
  60.68, 0.48}, {"COD", "Africa", "Democratic Republic of Congo", 
  "2021-02-22", 25144., 64., 108.286, 700., 0., 1., 280.746, 0.715, 1.209, 
  7.816, 0., 0.011, 1.02, "", "", "", "", "", "", "", "", 298., "", "", 
  0.003, 417., 0.005, 0.26, 3.9, "samples tested", "", "", "", "", "", "", 
  "", "", "", 32.41, 8.9561404*^7, 35.879, 17., 3.02, 1.745, 808.133, 77.1, 
  318.949, 6.1, "", "", 4.472, "", 60.68, 0.48}, 
 {"COD", "Africa", "Democratic Republic of Congo", "2021-02-23", 25144., 0., 
  103., 700., 0., 0.714, 280.746, 0., 1.15, 7.816, 0., 0.008, 1.02, "", "", 
  "", "", "", "", "", "", 275., "", "", 0.003, 393., 0.004, 0.262, 3.8, 
  "samples tested", "", "", "", "", "", "", "", "", "", 32.41, 8.9561404*^7, 
  35.879, 17., 3.02, 1.745, 808.133, 77.1, 318.949, 6.1, "", "", 4.472, "", 
  60.68, 0.48}, {"COD", "Africa", "Democratic Republic of Congo", 
  "2021-02-24", 25144., 0., 77.429, 700., 0., 0.714, 280.746, 0., 0.865, 
  7.816, 0., 0.008, 1.03, "", "", "", "", "", "", "", "", 352., "", "", 
  0.004, 349., 0.004, 0.222, 4.5, "samples tested", "", "", "", "", "", "", 
  "", "", "", 32.41, 8.9561404*^7, 35.879, 17., 3.02, 1.745, 808.133, 77.1, 
  318.949, 6.1, "", "", 4.472, "", 60.68, 0.48}, 
 {"COD", "Africa", "Democratic Republic of Congo", "2021-02-25", 25144., 0., 
  50., 700., 0., 0.714, 280.746, 0., 0.558, 7.816, 0., 0.008, 1.03, "", "", 
  "", "", "", "", "", "", 494., "", "", 0.006, 357., 0.004, 0.14, 7.1, 
  "samples tested", "", "", "", "", "", "", "", "", "", 32.41, 8.9561404*^7, 
  35.879, 17., 3.02, 1.745, 808.133, 77.1, 318.949, 6.1, "", "", 4.472, "", 
  60.68, 0.48}, {"COD", "Africa", "Democratic Republic of Congo", 
  "2021-02-26", 25691., 547., 103.857, 707., 7., 1.714, 286.853, 6.108, 1.16, 
  7.894, 0.078, 0.019, 1.04, "", "", "", "", "", "", "", "", 654., "", "", 
  0.007, 407., 0.005, 0.255, 3.9, "samples tested", "", "", "", "", "", "", 
  "", "", "", 32.41, 8.9561404*^7, 35.879, 17., 3.02, 1.745, 808.133, 77.1, 
  318.949, 6.1, "", "", 4.472, "", 60.68, 0.48}, 
 {"COD", "Africa", "Democratic Republic of Congo", "2021-02-27", 25792., 
  101., 101.714, 707., 0., 1., 287.981, 1.128, 1.136, 7.894, 0., 0.011, 1.04, 
  "", "", "", "", "", "", "", "", 439., "", "", 0.005, 410., 0.005, 0.248, 
  4., "samples tested", "", "", "", "", "", "", "", "", "", 32.41, 
  8.9561404*^7, 35.879, 17., 3.02, 1.745, 808.133, 77.1, 318.949, 6.1, "", 
  "", 4.472, "", 60.68, 0.48}, {"COD", "Africa", 
  "Democratic Republic of Congo", "2021-02-28", 25913., 121., 119., 707., 0., 
  1., 289.332, 1.351, 1.329, 7.894, 0., 0.011, 1.03, "", "", "", "", "", "", 
  "", "", 184., "", "", 0.002, 385., 0.004, 0.309, 3.2, "samples tested", "", 
  "", "", "", "", "", "", "", "", 32.41, 8.9561404*^7, 35.879, 17., 3.02, 
  1.745, 808.133, 77.1, 318.949, 6.1, "", "", 4.472, "", 60.68, 0.48}, 
 {"COD", "Africa", "Democratic Republic of Congo", "2021-03-01", 25962., 49., 
  116.857, 707., 0., 1., 289.879, 0.547, 1.305, 7.894, 0., 0.011, 1.03, "", 
  "", "", "", "", "", "", "", 255., "", "", 0.003, 379., 0.004, 0.308, 3.2, 
  "samples tested", "", "", "", "", "", "", "", "", "", 32.41, 8.9561404*^7, 
  35.879, 17., 3.02, 1.745, 808.133, 77.1, 318.949, 6.1, "", "", 4.472, "", 
  60.68, 0.48}, {"COD", "Africa", "Democratic Republic of Congo", 
  "2021-03-02", 26050., 88., 129.429, 711., 4., 1.571, 290.862, 0.983, 1.445, 
  7.939, 0.045, 0.018, 1.02, "", "", "", "", "", "", "", "", 634., "", "", 
  0.007, 430., 0.005, 0.301, 3.3, "samples tested", "", "", "", "", "", "", 
  "", "", "", 32.41, 8.9561404*^7, 35.879, 17., 3.02, 1.745, 808.133, 77.1, 
  318.949, 6.1, "", "", 4.472, "", 60.68, 0.48}, 
 {"COD", "Africa", "Democratic Republic of Congo", "2021-03-03", 26247., 
  197., 157.571, 711., 0., 1.571, 293.062, 2.2, 1.759, 7.939, 0., 0.018, 
  1.02, "", "", "", "", "", "", "", "", 258., "", "", 0.003, 417., 0.005, 
  0.378, 2.6, "samples tested", "", "", "", "", "", "", "", "", "", 32.41, 
  8.9561404*^7, 35.879, 17., 3.02, 1.745, 808.133, 77.1, 318.949, 6.1, "", 
  "", 4.472, "", 60.68, 0.48}, {"COD", "Africa", 
  "Democratic Republic of Congo", "2021-03-04", 26340., 93., 170.857, 711., 
  0., 1.571, 294.1, 1.038, 1.908, 7.939, 0., 0.018, 1.01, "", "", "", "", "", 
  "", "", "", 219., "", "", 0.002, 378., 0.004, 0.452, 2.2, "samples tested", 
  "", "", "", "", "", "", "", "", "", 32.41, 8.9561404*^7, 35.879, 17., 3.02, 
  1.745, 808.133, 77.1, 318.949, 6.1, "", "", 4.472, "", 60.68, 0.48}, 
 {"COD", "Africa", "Democratic Republic of Congo", "2021-03-05", 26340., 0., 
  92.714, 711., 0., 0.571, 294.1, 0., 1.035, 7.939, 0., 0.006, 1., "", "", 
  "", "", "", "", "", "", 338., "", "", 0.004, 332., 0.004, 0.279, 3.6, 
  "samples tested", "", "", "", "", "", "", "", "", "", 32.41, 8.9561404*^7, 
  35.879, 17., 3.02, 1.745, 808.133, 77.1, 318.949, 6.1, "", "", 4.472, "", 
  60.68, 0.48}, {"COD", "Africa", "Democratic Republic of Congo", 
  "2021-03-06", 26469., 129., 96.714, 712., 1., 0.714, 295.54, 1.44, 1.08, 
  7.95, 0.011, 0.008, 1., "", "", "", "", "", "", "", "", 291., "", "", 
  0.003, 311., 0.003, 0.311, 3.2, "samples tested", "", "", "", "", "", "", 
  "", "", "", 32.41, 8.9561404*^7, 35.879, 17., 3.02, 1.745, 808.133, 77.1, 
  318.949, 6.1, "", "", 4.472, "", 60.68, 0.48}, 
 {"COD", "Africa", "Democratic Republic of Congo", "2021-03-07", 26541., 72., 
  89.714, 712., 0., 0.714, 296.344, 0.804, 1.002, 7.95, 0., 0.008, 1., "", 
  "", "", "", "", "", "", "", 205., "", "", 0.002, 314., 0.004, 0.286, 3.5, 
  "samples tested", "", "", "", "", "", "", "", "", "", 32.41, 8.9561404*^7, 
  35.879, 17., 3.02, 1.745, 808.133, 77.1, 318.949, 6.1, "", "", 4.472, "", 
  60.68, 0.48}, {"COD", "Africa", "Democratic Republic of Congo", 
  "2021-03-08", 26627., 86., 95., 712., 0., 0.714, 297.304, 0.96, 1.061, 
  7.95, 0., 0.008, 1., "", "", "", "", "", "", "", "", 330., "", "", 0.004, 
  325., 0.004, 0.292, 3.4, "samples tested", "", "", "", "", "", "", "", "", 
  "", 32.41, 8.9561404*^7, 35.879, 17., 3.02, 1.745, 808.133, 77.1, 318.949, 
  6.1, "", "", 4.472, "", 60.68, 0.48}, {"COD", "Africa", 
  "Democratic Republic of Congo", "2021-03-09", 26684., 57., 90.571, 712., 
  0., 0.143, 297.941, 0.636, 1.011, 7.95, 0., 0.002, 0.99, "", "", "", "", 
  "", "", "", "", 261., "", "", 0.003, 272., 0.003, 0.333, 3., 
  "samples tested", "", "", "", "", "", "", "", "", "", 32.41, 8.9561404*^7, 
  35.879, 17., 3.02, 1.745, 808.133, 77.1, 318.949, 6.1, "", "", 4.472, "", 
  60.68, 0.48}, {"COD", "Africa", "Democratic Republic of Congo", 
  "2021-03-10", 26738., 54., 70.143, 712., 0., 0.143, 298.544, 0.603, 0.783, 
  7.95, 0., 0.002, 0.99, "", "", "", "", "", "", "", "", 236., "", "", 0.003, 
  269., 0.003, 0.261, 3.8, "samples tested", "", "", "", "", "", "", "", "", 
  "", 32.41, 8.9561404*^7, 35.879, 17., 3.02, 1.745, 808.133, 77.1, 318.949, 
  6.1, "", "", 4.472, "", 60.68, 0.48}, {"COD", "Africa", 
  "Democratic Republic of Congo", "2021-03-11", 26759., 21., 59.857, 712., 
  0., 0.143, 298.778, 0.234, 0.668, 7.95, 0., 0.002, 0.99, "", "", "", "", 
  "", "", "", "", 463., "", "", 0.005, 303., 0.003, 0.198, 5.1, 
  "samples tested", "", "", "", "", "", "", "", "", "", 32.41, 8.9561404*^7, 
  35.879, 17., 3.02, 1.745, 808.133, 77.1, 318.949, 6.1, "", "", 4.472, "", 
  60.68, 0.48}, {"COD", "Africa", "Democratic Republic of Congo", 
  "2021-03-12", 26846., 87., 72.286, 712., 0., 0.143, 299.75, 0.971, 0.807, 
  7.95, 0., 0.002, 0.99, "", "", "", "", "", "", "", "", 308., "", "", 0.003, 
  299., 0.003, 0.242, 4.1, "samples tested", "", "", "", "", "", "", "", "", 
  "", 32.41, 8.9561404*^7, 35.879, 17., 3.02, 1.745, 808.133, 77.1, 318.949, 
  6.1, "", "", 4.472, "", 60.68, 0.48}, {"COD", "Africa", 
  "Democratic Republic of Congo", "2021-03-13", 26938., 92., 67., 717., 5., 
  0.714, 300.777, 1.027, 0.748, 8.006, 0.056, 0.008, 0.99, "", "", "", "", 
  "", "", "", "", 273., "", "", 0.003, 297., 0.003, 0.226, 4.4, 
  "samples tested", "", "", "", "", "", "", "", "", "", 32.41, 8.9561404*^7, 
  35.879, 17., 3.02, 1.745, 808.133, 77.1, 318.949, 6.1, "", "", 4.472, "", 
  60.68, 0.48}, {"COD", "Africa", "Democratic Republic of Congo", 
  "2021-03-14", 27014., 76., 67.571, 717., 0., 0.714, 301.625, 0.849, 0.754, 
  8.006, 0., 0.008, 0.99, "", "", "", "", "", "", "", "", 391., "", "", 
  0.004, 323., 0.004, 0.209, 4.8, "samples tested", "", "", "", "", "", "", 
  "", "", "", 32.41, 8.9561404*^7, 35.879, 17., 3.02, 1.745, 808.133, 77.1, 
  318.949, 6.1, "", "", 4.472, "", 60.68, 0.48}, 
 {"COD", "Africa", "Democratic Republic of Congo", "2021-03-15", 27077., 63., 
  64.286, 717., 0., 0.714, 302.329, 0.703, 0.718, 8.006, 0., 0.008, 0.99, "", 
  "", "", "", "", "", "", "", 44., "", "", 0., 282., 0.003, 0.228, 4.4, 
  "samples tested", "", "", "", "", "", "", "", "", "", 32.41, 8.9561404*^7, 
  35.879, 17., 3.02, 1.745, 808.133, 77.1, 318.949, 6.1, "", "", 4.472, "", 
  60.68, 0.48}, {"COD", "Africa", "Democratic Republic of Congo", 
  "2021-03-16", 27100., 23., 59.429, 722., 5., 1.429, 302.586, 0.257, 0.664, 
  8.062, 0.056, 0.016, 0.99, "", "", "", "", "", "", "", "", 254., "", "", 
  0.003, 281., 0.003, 0.211, 4.7, "samples tested", "", "", "", "", "", "", 
  "", "", "", 32.41, 8.9561404*^7, 35.879, 17., 3.02, 1.745, 808.133, 77.1, 
  318.949, 6.1, "", "", 4.472, "", 60.68, 0.48}, 
 {"COD", "Africa", "Democratic Republic of Congo", "2021-03-17", 27252., 
  152., 73.429, 722., 0., 1.429, 304.283, 1.697, 0.82, 8.062, 0., 0.016, 
  0.99, "", "", "", "", "", "", "", "", 110., "", "", 0.001, 263., 0.003, 
  0.279, 3.6, "samples tested", "", "", "", "", "", "", "", "", "", 29.63, 
  8.9561404*^7, 35.879, 17., 3.02, 1.745, 808.133, 77.1, 318.949, 6.1, "", 
  "", 4.472, "", 60.68, 0.48}, {"COD", "Africa", 
  "Democratic Republic of Congo", "2021-03-18", 27290., 38., 75.857, 726., 
  4., 2., 304.707, 0.424, 0.847, 8.106, 0.045, 0.022, 0.99, "", "", "", "", 
  "", "", "", "", 333., "", "", 0.004, 245., 0.003, 0.31, 3.2, 
  "samples tested", "", "", "", "", "", "", "", "", "", 29.63, 8.9561404*^7, 
  35.879, 17., 3.02, 1.745, 808.133, 77.1, 318.949, 6.1, "", "", 4.472, "", 
  60.68, 0.48}, {"COD", "Africa", "Democratic Republic of Congo", 
  "2021-03-19", 27356., 66., 72.857, 726., 0., 2., 305.444, 0.737, 0.813, 
  8.106, 0., 0.022, 0.99, "", "", "", "", "", "", "", "", 565., "", "", 
  0.006, 281., 0.003, 0.259, 3.9, "samples tested", "", "", "", "", "", "", 
  "", "", "", 29.63, 8.9561404*^7, 35.879, 17., 3.02, 1.745, 808.133, 77.1, 
  318.949, 6.1, "", "", 4.472, "", 60.68, 0.48}, 
 {"COD", "Africa", "Democratic Republic of Congo", "2021-03-20", 27468., 
  112., 75.714, 726., 0., 1.286, 306.695, 1.251, 0.845, 8.106, 0., 0.014, 
  0.99, "", "", "", "", "", "", "", "", 251., "", "", 0.003, 278., 0.003, 
  0.272, 3.7, "samples tested", "", "", "", "", "", "", "", "", "", 29.63, 
  8.9561404*^7, 35.879, 17., 3.02, 1.745, 808.133, 77.1, 318.949, 6.1, "", 
  "", 4.472, "", 60.68, 0.48}, {"COD", "Africa", 
  "Democratic Republic of Congo", "2021-03-21", 27553., 85., 77., 726., 0., 
  1.286, 307.644, 0.949, 0.86, 8.106, 0., 0.014, 1., "", "", "", "", "", "", 
  "", "", 107., "", "", 0.001, 238., 0.003, 0.324, 3.1, "samples tested", "", 
  "", "", "", "", "", "", "", "", 29.63, 8.9561404*^7, 35.879, 17., 3.02, 
  1.745, 808.133, 77.1, 318.949, 6.1, "", "", 4.472, "", 60.68, 0.48}, 
 {"COD", "Africa", "Democratic Republic of Congo", "2021-03-22", 27572., 19., 
  70.714, 726., 0., 1.286, 307.856, 0.212, 0.79, 8.106, 0., 0.014, 0.99, "", 
  "", "", "", "", "", "", "", 107., "", "", 0.001, 247., 0.003, 0.286, 3.5, 
  "samples tested", "", "", "", "", "", "", "", "", "", 29.63, 8.9561404*^7, 
  35.879, 17., 3.02, 1.745, 808.133, 77.1, 318.949, 6.1, "", "", 4.472, "", 
  60.68, 0.48}, {"COD", "Africa", "Democratic Republic of Congo", 
  "2021-03-23", 27580., 8., 68.571, 726., 0., 0.571, 307.945, 0.089, 0.766, 
  8.106, 0., 0.006, 0.99, "", "", "", "", "", "", "", "", 613., "", "", 
  0.007, 298., 0.003, 0.23, 4.3, "samples tested", "", "", "", "", "", "", 
  "", "", "", 26.85, 8.9561404*^7, 35.879, 17., 3.02, 1.745, 808.133, 77.1, 
  318.949, 6.1, "", "", 4.472, "", 60.68, 0.48}, 
 {"COD", "Africa", "Democratic Republic of Congo", "2021-03-24", 27660., 80., 
  58.286, 726., 0., 0.571, 308.838, 0.893, 0.651, 8.106, 0., 0.006, 1., "", 
  "", "", "", "", "", "", "", 253., "", "", 0.003, 318., 0.004, 0.183, 5.5, 
  "samples tested", "", "", "", "", "", "", "", "", "", 26.85, 8.9561404*^7, 
  35.879, 17., 3.02, 1.745, 808.133, 77.1, 318.949, 6.1, "", "", 4.472, "", 
  60.68, 0.48}, {"COD", "Africa", "Democratic Republic of Congo", 
  "2021-03-25", 27729., 69., 62.714, 726., 0., 0., 309.609, 0.77, 0.7, 8.106, 
  0., 0., 1., "", "", "", "", "", "", "", "", 261., "", "", 0.003, 308., 
  0.003, 0.204, 4.9, "samples tested", "", "", "", "", "", "", "", "", "", 
  26.85, 8.9561404*^7, 35.879, 17., 3.02, 1.745, 808.133, 77.1, 318.949, 6.1, 
  "", "", 4.472, "", 60.68, 0.48}, {"COD", "Africa", 
  "Democratic Republic of Congo", "2021-03-26", 27794., 65., 62.571, 726., 
  0., 0., 310.335, 0.726, 0.699, 8.106, 0., 0., 1., "", "", "", "", "", "", 
  "", "", 557., "", "", 0.006, 307., 0.003, 0.204, 4.9, "samples tested", "", 
  "", "", "", "", "", "", "", "", 26.85, 8.9561404*^7, 35.879, 17., 3.02, 
  1.745, 808.133, 77.1, 318.949, 6.1, "", "", 4.472, "", 60.68, 0.48}, 
 {"COD", "Africa", "Democratic Republic of Congo", "2021-03-27", 27887., 93., 
  59.857, 734., 8., 1.143, 311.373, 1.038, 0.668, 8.195, 0.089, 0.013, 1., 
  "", "", "", "", "", "", "", "", 178., "", "", 0.002, 297., 0.003, 0.202, 
  5., "samples tested", "", "", "", "", "", "", "", "", "", 26.85, 
  8.9561404*^7, 35.879, 17., 3.02, 1.745, 808.133, 77.1, 318.949, 6.1, "", 
  "", 4.472, "", 60.68, 0.48}, {"COD", "Africa", 
  "Democratic Republic of Congo", "2021-03-28", 27930., 43., 53.857, 739., 
  5., 1.857, 311.853, 0.48, 0.601, 8.251, 0.056, 0.021, 1., "", "", "", "", 
  "", "", "", "", 452., "", "", 0.005, 346., 0.004, 0.156, 6.4, 
  "samples tested", "", "", "", "", "", "", "", "", "", 26.85, 8.9561404*^7, 
  35.879, 17., 3.02, 1.745, 808.133, 77.1, 318.949, 6.1, "", "", 4.472, "", 
  60.68, 0.48}, {"COD", "Africa", "Democratic Republic of Congo", 
  "2021-03-29", 28012., 82., 62.857, 739., 0., 1.857, 312.769, 0.916, 0.702, 
  8.251, 0., 0.021, 1.01, "", "", "", "", "", "", "", "", 192., "", "", 
  0.002, 358., 0.004, 0.176, 5.7, "samples tested", "", "", "", "", "", "", 
  "", "", "", 28.7, 8.9561404*^7, 35.879, 17., 3.02, 1.745, 808.133, 77.1, 
  318.949, 6.1, "", "", 4.472, "", 60.68, 0.48}, 
 {"COD", "Africa", "Democratic Republic of Congo", "2021-03-30", 28076., 64., 
  70.857, 743., 4., 2.429, 313.483, 0.715, 0.791, 8.296, 0.045, 0.027, 1.01, 
  "", "", "", "", "", "", "", "", 318., "", "", 0.004, 316., 0.004, 0.224, 
  4.5, "samples tested", "", "", "", "", "", "", "", "", "", 28.7, 
  8.9561404*^7, 35.879, 17., 3.02, 1.745, 808.133, 77.1, 318.949, 6.1, "", 
  "", 4.472, "", 60.68, 0.48}, {"COD", "Africa", 
  "Democratic Republic of Congo", "2021-03-31", 28142., 66., 68.857, 743., 
  0., 2.429, 314.22, 0.737, 0.769, 8.296, 0., 0.027, 1.01, "", "", "", "", 
  "", "", "", "", 283., "", "", 0.003, 320., 0.004, 0.215, 4.6, 
  "samples tested", "", "", "", "", "", "", "", "", "", 28.7, 8.9561404*^7, 
  35.879, 17., 3.02, 1.745, 808.133, 77.1, 318.949, 6.1, "", "", 4.472, "", 
  60.68, 0.48}, {"COD", "Africa", "Democratic Republic of Congo", 
  "2021-04-01", 28199., 57., 67.143, 745., 2., 2.714, 314.857, 0.636, 0.75, 
  8.318, 0.022, 0.03, 1.01, "", "", "", "", "", "", "", "", 148., "", "", 
  0.002, 304., 0.003, 0.221, 4.5, "samples tested", "", "", "", "", "", "", 
  "", "", "", 28.7, 8.9561404*^7, 35.879, 17., 3.02, 1.745, 808.133, 77.1, 
  318.949, 6.1, "", "", 4.472, "", 60.68, 0.48}, 
 {"COD", "Africa", "Democratic Republic of Congo", "2021-04-02", 28217., 18., 
  60.429, 745., 0., 2.714, 315.058, 0.201, 0.675, 8.318, 0., 0.03, 1.01, "", 
  "", "", "", "", "", "", "", 384., "", "", 0.004, 279., 0.003, 0.217, 4.6, 
  "samples tested", "", "", "", "", "", "", "", "", "", 28.7, 8.9561404*^7, 
  35.879, 17., 3.02, 1.745, 808.133, 77.1, 318.949, 6.1, "", "", 4.472, "", 
  60.68, 0.48}, {"COD", "Africa", "Democratic Republic of Congo", 
  "2021-04-03", 28292., 75., 57.857, 745., 0., 1.571, 315.895, 0.837, 0.646, 
  8.318, 0., 0.018, 1.01, "", "", "", "", "", "", "", "", 127., "", "", 
  0.001, 272., 0.003, 0.213, 4.7, "samples tested", "", "", "", "", "", "", 
  "", "", "", 28.7, 8.9561404*^7, 35.879, 17., 3.02, 1.745, 808.133, 77.1, 
  318.949, 6.1, "", "", 4.472, "", 60.68, 0.48}, 
 {"COD", "Africa", "Democratic Republic of Congo", "2021-04-04", 28325., 33., 
  56.429, 745., 0., 0.857, 316.263, 0.368, 0.63, 8.318, 0., 0.01, 1.01, "", 
  "", "", "", "", "", "", "", 129., "", "", 0.001, 226., 0.003, 0.25, 4., 
  "samples tested", "", "", "", "", "", "", "", "", "", 28.7, 8.9561404*^7, 
  35.879, 17., 3.02, 1.745, 808.133, 77.1, 318.949, 6.1, "", "", 4.472, "", 
  60.68, 0.48}, {"COD", "Africa", "Democratic Republic of Congo", 
  "2021-04-05", 28354., 29., 48.857, 745., 0., 0.857, 316.587, 0.324, 0.546, 
  8.318, 0., 0.01, 1.02, "", "", "", "", "", "", "", "", 127., "", "", 0.001, 
  217., 0.002, 0.225, 4.4, "samples tested", "", "", "", "", "", "", "", "", 
  "", 28.7, 8.9561404*^7, 35.879, 17., 3.02, 1.745, 808.133, 77.1, 318.949, 
  6.1, "", "", 4.472, "", 60.68, 0.48}, {"COD", "Africa", 
  "Democratic Republic of Congo", "2021-04-06", 28377., 23., 43., 745., 0., 
  0.286, 316.844, 0.257, 0.48, 8.318, 0., 0.003, 1.02, "", "", "", "", "", 
  "", "", "", 238., "", "", 0.003, 205., 0.002, 0.21, 4.8, "samples tested", 
  "", "", "", "", "", "", "", "", "", 28.7, 8.9561404*^7, 35.879, 17., 3.02, 
  1.745, 808.133, 77.1, 318.949, 6.1, "", "", 4.472, "", 60.68, 0.48}, 
 {"COD", "Africa", "Democratic Republic of Congo", "2021-04-07", 28410., 33., 
  38.286, 745., 0., 0.286, 317.213, 0.368, 0.427, 8.318, 0., 0.003, 1.03, "", 
  "", "", "", "", "", "", "", 203., "", "", 0.002, 194., 0.002, 0.197, 5.1, 
  "samples tested", "", "", "", "", "", "", "", "", "", 28.7, 8.9561404*^7, 
  35.879, 17., 3.02, 1.745, 808.133, 77.1, 318.949, 6.1, "", "", 4.472, "", 
  60.68, 0.48}, {"COD", "Africa", "Democratic Republic of Congo", 
  "2021-04-08", 28474., 64., 39.286, 745., 0., 0., 317.927, 0.715, 0.439, 
  8.318, 0., 0., 1.03, "", "", "", "", "", "", "", "", 255., "", "", 0.003, 
  209., 0.002, 0.188, 5.3, "samples tested", "", "", "", "", "", "", "", "", 
  "", 28.7, 8.9561404*^7, 35.879, 17., 3.02, 1.745, 808.133, 77.1, 318.949, 
  6.1, "", "", 4.472, "", 60.68, 0.48}, {"COD", "Africa", 
  "Democratic Republic of Congo", "2021-04-09", 28511., 37., 42., 745., 0., 
  0., 318.34, 0.413, 0.469, 8.318, 0., 0., 1.04, "", "", "", "", "", "", "", 
  "", 197., "", "", 0.002, 182., 0.002, 0.231, 4.3, "samples tested", "", "", 
  "", "", "", "", "", "", "", 28.7, 8.9561404*^7, 35.879, 17., 3.02, 1.745, 
  808.133, 77.1, 318.949, 6.1, "", "", 4.472, "", 60.68, 0.48}, 
 {"COD", "Africa", "Democratic Republic of Congo", "2021-04-10", 28542., 31., 
  35.714, 745., 0., 0., 318.686, 0.346, 0.399, 8.318, 0., 0., 1.05, "", "", 
  "", "", "", "", "", "", 160., "", "", 0.002, 187., 0.002, 0.191, 5.2, 
  "samples tested", "", "", "", "", "", "", "", "", "", 28.7, 8.9561404*^7, 
  35.879, 17., 3.02, 1.745, 808.133, 77.1, 318.949, 6.1, "", "", 4.472, "", 
  60.68, 0.48}, {"COD", "Africa", "Democratic Republic of Congo", 
  "2021-04-11", 28542., 0., 31., 745., 0., 0., 318.686, 0., 0.346, 8.318, 0., 
  0., 1.06, "", "", "", "", "", "", "", "", 168., "", "", 0.002, 193., 0.002, 
  0.161, 6.2, "samples tested", "", "", "", "", "", "", "", "", "", 28.7, 
  8.9561404*^7, 35.879, 17., 3.02, 1.745, 808.133, 77.1, 318.949, 6.1, "", 
  "", 4.472, "", 60.68, 0.48}, {"COD", "Africa", 
  "Democratic Republic of Congo", "2021-04-12", 28542., 0., 26.857, 745., 0., 
  0., 318.686, 0., 0.3, 8.318, 0., 0., 1.06, "", "", "", "", "", "", "", "", 
  305., "", "", 0.003, 218., 0.002, 0.123, 8.1, "samples tested", "", "", "", 
  "", "", "", "", "", "", 28.7, 8.9561404*^7, 35.879, 17., 3.02, 1.745, 
  808.133, 77.1, 318.949, 6.1, "", "", 4.472, "", 60.68, 0.48}, 
 {"COD", "Africa", "Democratic Republic of Congo", "2021-04-13", 28665., 
  123., 41.143, 745., 0., 0., 320.06, 1.373, 0.459, 8.318, 0., 0., 1.07, "", 
  "", "", "", "", "", "", "", 406., "", "", 0.005, 242., 0.003, 0.17, 5.9, 
  "samples tested", "", "", "", "", "", "", "", "", "", 28.7, 8.9561404*^7, 
  35.879, 17., 3.02, 1.745, 808.133, 77.1, 318.949, 6.1, "", "", 4.472, "", 
  60.68, 0.48}, {"COD", "Africa", "Democratic Republic of Congo", 
  "2021-04-14", 28714., 49., 43.429, 745., 0., 0., 320.607, 0.547, 0.485, 
  8.318, 0., 0., 1.08, "", "", "", "", "", "", "", "", 231., "", "", 0.003, 
  246., 0.003, 0.177, 5.7, "samples tested", "", "", "", "", "", "", "", "", 
  "", 28.7, 8.9561404*^7, 35.879, 17., 3.02, 1.745, 808.133, 77.1, 318.949, 
  6.1, "", "", 4.472, "", 60.68, 0.48}, {"COD", "Africa", 
  "Democratic Republic of Congo", "2021-04-15", 28769., 55., 42.143, 745., 
  0., 0., 321.221, 0.614, 0.471, 8.318, 0., 0., 1.09, "", "", "", "", "", "", 
  "", "", 351., "", "", 0.004, 260., 0.003, 0.162, 6.2, "samples tested", "", 
  "", "", "", "", "", "", "", "", 28.7, 8.9561404*^7, 35.879, 17., 3.02, 
  1.745, 808.133, 77.1, 318.949, 6.1, "", "", 4.472, "", 60.68, 0.48}, 
 {"COD", "Africa", "Democratic Republic of Congo", "2021-04-16", 28859., 90., 
  49.714, 745., 0., 0., 322.226, 1.005, 0.555, 8.318, 0., 0., 1.09, "", "", 
  "", "", "", "", "", "", 339., "", "", 0.004, 280., 0.003, 0.178, 5.6, 
  "samples tested", "", "", "", "", "", "", "", "", "", 28.7, 8.9561404*^7, 
  35.879, 17., 3.02, 1.745, 808.133, 77.1, 318.949, 6.1, "", "", 4.472, "", 
  60.68, 0.48}, {"COD", "Africa", "Democratic Republic of Congo", 
  "2021-04-17", 28894., 35., 50.286, 745., 0., 0., 322.617, 0.391, 0.561, 
  8.318, 0., 0., 1.1, "", "", "", "", "", "", "", "", 514., "", "", 0.006, 
  331., 0.004, 0.152, 6.6, "samples tested", "", "", "", "", "", "", "", "", 
  "", 28.7, 8.9561404*^7, 35.879, 17., 3.02, 1.745, 808.133, 77.1, 318.949, 
  6.1, "", "", 4.472, "", 60.68, 0.48}, {"COD", "Africa", 
  "Democratic Republic of Congo", "2021-04-18", 28956., 62., 59.143, 745., 
  0., 0., 323.309, 0.692, 0.66, 8.318, 0., 0., 1.1, "", "", "", "", "", "", 
  "", "", 253., "", "", 0.003, 343., 0.004, 0.172, 5.8, "samples tested", 0., 
  0., "", "", "", 0., 0., "", "", 28.7, 8.9561404*^7, 35.879, 17., 3.02, 
  1.745, 808.133, 77.1, 318.949, 6.1, "", "", 4.472, "", 60.68, 0.48}, 
 {"COD", "Africa", "Democratic Republic of Congo", "2021-04-19", 28956., 0., 
  59.143, 745., 0., 0., 323.309, 0., 0.66, 8.318, 0., 0., 1.11, "", "", "", 
  "", "", "", "", "", 223., "", "", 0.002, 331., 0.004, 0.179, 5.6, 
  "samples tested", "", "", "", "", 243., "", "", "", 3., 28.7, 8.9561404*^7, 
  35.879, 17., 3.02, 1.745, 808.133, 77.1, 318.949, 6.1, "", "", 4.472, "", 
  60.68, 0.48}, {"COD", "Africa", "Democratic Republic of Congo", 
  "2021-04-20", 29084., 128., 59.857, 748., 3., 0.429, 324.738, 1.429, 0.668, 
  8.352, 0.033, 0.005, 1.11, "", "", "", "", "", "", "", "", 426., "", "", 
  0.005, 334., 0.004, 0.179, 5.6, "samples tested", "", "", "", "", 243., "", 
  "", "", 3., 28.7, 8.9561404*^7, 35.879, 17., 3.02, 1.745, 808.133, 77.1, 
  318.949, 6.1, "", "", 4.472, "", 60.68, 0.48}, 
 {"COD", "Africa", "Democratic Republic of Congo", "2021-04-21", 29233., 
  149., 74.143, 748., 0., 0.429, 326.402, 1.664, 0.828, 8.352, 0., 0.005, 
  1.11, "", "", "", "", "", "", "", "", 307., "", "", 0.003, 345., 0.004, 
  0.215, 4.7, "samples tested", "", "", "", "", 243., "", "", "", 3., 28.7, 
  8.9561404*^7, 35.879, 17., 3.02, 1.745, 808.133, 77.1, 318.949, 6.1, "", 
  "", 4.472, "", 60.68, 0.48}, {"COD", "Africa", 
  "Democratic Republic of Congo", "2021-04-22", 29350., 117., 83., 752., 4., 
  1., 327.708, 1.306, 0.927, 8.396, 0.045, 0.011, 1.11, "", "", "", "", "", 
  "", "", "", 368., "", "", 0.004, 347., 0.004, 0.239, 4.2, "samples tested", 
  "", "", "", "", 243., "", "", "", 3., 28.7, 8.9561404*^7, 35.879, 17., 
  3.02, 1.745, 808.133, 77.1, 318.949, 6.1, "", "", 4.472, "", 60.68, 0.48}, 
 {"COD", "Africa", "Democratic Republic of Congo", "2021-04-23", 29405., 55., 
  78., 752., 0., 1., 328.322, 0.614, 0.871, 8.396, 0., 0.011, 1.11, "", "", 
  "", "", "", "", "", "", 543., "", "", 0.006, 376., 0.004, 0.207, 4.8, 
  "samples tested", "", "", "", "", 243., "", "", "", 3., 28.7, 8.9561404*^7, 
  35.879, 17., 3.02, 1.745, 808.133, 77.1, 318.949, 6.1, "", "", 4.472, "", 
  60.68, 0.48}, {"COD", "Africa", "Democratic Republic of Congo", 
  "2021-04-24", 29498., 93., 86.286, 756., 4., 1.571, 329.361, 1.038, 0.963, 
  8.441, 0.045, 0.018, 1.11, "", "", "", "", "", "", "", "", 600., "", "", 
  0.007, 389., 0.004, 0.222, 4.5, "samples tested", "", "", "", "", 243., "", 
  "", "", 3., 35.19, 8.9561404*^7, 35.879, 17., 3.02, 1.745, 808.133, 77.1, 
  318.949, 6.1, "", "", 4.472, "", 60.68, 0.48}, 
 {"COD", "Africa", "Democratic Republic of Congo", "2021-04-25", 29576., 78., 
  88.571, 756., 0., 1.571, 330.232, 0.871, 0.989, 8.441, 0., 0.018, 1.11, "", 
  "", "", "", "", "", "", "", 240., "", "", 0.003, 387., 0.004, 0.229, 4.4, 
  "samples tested", 1700., 1700., "", "", 243., 0., 0., "", 3., 35.19, 
  8.9561404*^7, 35.879, 17., 3.02, 1.745, 808.133, 77.1, 318.949, 6.1, "", 
  "", 4.472, "", 60.68, 0.48}, {"COD", "Africa", 
  "Democratic Republic of Congo", "2021-04-26", 29611., 35., 93.571, 756., 
  0., 1.571, 330.622, 0.391, 1.045, 8.441, 0., 0.018, 1.11, "", "", "", "", 
  "", "", "", "", 293., "", "", 0.003, 397., 0.004, 0.236, 4.2, 
  "samples tested", "", "", "", "", 265., "", "", "", 3., 35.19, 
  8.9561404*^7, 35.879, 17., 3.02, 1.745, 808.133, 77.1, 318.949, 6.1, "", 
  "", 4.472, "", 60.68, 0.48}, {"COD", "Africa", 
  "Democratic Republic of Congo", "2021-04-27", 29701., 90., 88.143, 760., 
  4., 1.714, 331.627, 1.005, 0.984, 8.486, 0.045, 0.019, 1.11, "", "", "", 
  "", "", "", "", "", 242., "", "", 0.003, 370., 0.004, 0.238, 4.2, 
  "samples tested", "", "", "", "", 287., "", "", "", 3., 35.19, 
  8.9561404*^7, 35.879, 17., 3.02, 1.745, 808.133, 77.1, 318.949, 6.1, "", 
  "", 4.472, "", 60.68, 0.48}, {"COD", "Africa", 
  "Democratic Republic of Congo", "2021-04-28", 29768., 67., 76.429, 763., 
  3., 2.143, 332.375, 0.748, 0.853, 8.519, 0.033, 0.024, 1.11, "", "", "", 
  "", "", "", "", "", 289., "", "", 0.003, 368., 0.004, 0.208, 4.8, 
  "samples tested", "", "", "", "", 309., "", "", "", 3., 35.19, 
  8.9561404*^7, 35.879, 17., 3.02, 1.745, 808.133, 77.1, 318.949, 6.1, "", 
  "", 4.472, "", 60.68, 0.48}, {"COD", "Africa", 
  "Democratic Republic of Congo", "2021-04-29", 29812., 44., 66., 763., 0., 
  1.571, 332.867, 0.491, 0.737, 8.519, 0., 0.018, 1.11, "", "", "", "", "", 
  "", "", "", 253., "", "", 0.003, 351., 0.004, 0.188, 5.3, "samples tested", 
  "", "", "", "", 331., "", "", "", 4., 35.19, 8.9561404*^7, 35.879, 17., 
  3.02, 1.745, 808.133, 77.1, 318.949, 6.1, "", "", 4.472, "", 60.68, 0.48}, 
 {"COD", "Africa", "Democratic Republic of Congo", "2021-04-30", 29853., 41., 
  64., 766., 3., 2., 333.324, 0.458, 0.715, 8.553, 0.033, 0.022, 1.11, "", 
  "", "", "", "", "", "", "", 554., "", "", 0.006, 353., 0.004, 0.181, 5.5, 
  "samples tested", "", "", "", "", 353., "", "", "", 4., 35.19, 
  8.9561404*^7, 35.879, 17., 3.02, 1.745, 808.133, 77.1, 318.949, 6.1, "", 
  "", 4.472, "", 60.68, 0.48}, {"COD", "Africa", 
  "Democratic Republic of Congo", "2021-05-01", 29904., 51., 58., 768., 2., 
  1.714, 333.894, 0.569, 0.648, 8.575, 0.022, 0.019, 1.11, "", "", "", "", 
  "", "", "", "", 360., "", "", 0.004, 319., 0.004, 0.182, 5.5, 
  "samples tested", "", "", "", "", 375., "", "", "", 4., 35.19, 
  8.9561404*^7, 35.879, 17., 3.02, 1.745, 808.133, 77.1, 318.949, 6.1, "", 
  "", 4.472, "", 60.68, 0.48}, {"COD", "Africa", 
  "Democratic Republic of Congo", "2021-05-02", 29965., 61., 55.571, 768., 
  0., 1.714, 334.575, 0.681, 0.62, 8.575, 0., 0.019, 1.12, "", "", "", "", 
  "", "", "", "", 319., "", "", 0.004, 330., 0.004, 0.168, 5.9, 
  "samples tested", "", "", "", "", 397., "", "", "", 4., 35.19, 
  8.9561404*^7, 35.879, 17., 3.02, 1.745, 808.133, 77.1, 318.949, 6.1, "", 
  "", 4.472, "", 60.68, 0.48}, {"COD", "Africa", 
  "Democratic Republic of Congo", "2021-05-03", 30004., 39., 56.143, 768., 
  0., 1.714, 335.01, 0.435, 0.627, 8.575, 0., 0.019, 1.12, "", "", "", "", 
  "", "", "", "", 407., "", "", 0.005, 346., 0.004, 0.162, 6.2, 
  "samples tested", "", "", "", "", 397., "", "", "", 4., 35.19, 
  8.9561404*^7, 35.879, 17., 3.02, 1.745, 808.133, 77.1, 318.949, 6.1, "", 
  "", 4.472, "", 60.68, 0.48}, {"COD", "Africa", 
  "Democratic Republic of Congo", "2021-05-04", 30071., 67., 52.857, 770., 
  2., 1.429, 335.758, 0.748, 0.59, 8.597, 0.022, 0.016, 1.12, "", "", "", "", 
  "", "", "", "", 446., "", "", 0.005, 375., 0.004, 0.141, 7.1, 
  "samples tested", "", "", "", "", 397., "", "", "", 4., 35.19, 
  8.9561404*^7, 35.879, 17., 3.02, 1.745, 808.133, 77.1, 318.949, 6.1, "", 
  "", 4.472, "", 60.68, 0.48}, {"COD", "Africa", 
  "Democratic Republic of Congo", "2021-05-05", 30130., 59., 51.714, 770., 
  0., 1., 336.417, 0.659, 0.577, 8.597, 0., 0.011, 1.13, "", "", "", "", "", 
  "", "", "", 493., "", "", 0.006, 405., 0.005, 0.128, 7.8, "samples tested", 
  "", "", "", "", 397., "", "", "", 4., 35.19, 8.9561404*^7, 35.879, 17., 
  3.02, 1.745, 808.133, 77.1, 318.949, 6.1, "", "", 4.472, "", 60.68, 0.48}, 
 {"COD", "Africa", "Democratic Republic of Congo", "2021-05-06", 30201., 71., 
  55.571, 770., 0., 1., 337.21, 0.793, 0.62, 8.597, 0., 0.011, 1.13, "", "", 
  "", "", "", "", "", "", 493., "", "", 0.006, 439., 0.005, 0.127, 7.9, 
  "samples tested", "", "", "", "", 397., "", "", "", 4., 35.19, 
  8.9561404*^7, 35.879, 17., 3.02, 1.745, 808.133, 77.1, 318.949, 6.1, "", 
  "", 4.472, "", 60.68, 0.48}, {"COD", "Africa", 
  "Democratic Republic of Congo", "2021-05-07", 30240., 39., 55.286, 772., 
  2., 0.857, 337.645, 0.435, 0.617, 8.62, 0.022, 0.01, 1.14, "", "", "", "", 
  "", "", "", "", 182., "", "", 0.002, 386., 0.004, 0.143, 7., 
  "samples tested", "", "", "", "", 397., "", "", "", 4., 35.19, 
  8.9561404*^7, 35.879, 17., 3.02, 1.745, 808.133, 77.1, 318.949, 6.1, "", 
  "", 4.472, "", 60.68, 0.48}, {"COD", "Africa", 
  "Democratic Republic of Congo", "2021-05-08", 30285., 45., 54.429, 772., 
  0., 0.571, 338.148, 0.502, 0.608, 8.62, 0., 0.006, 1.14, "", "", "", "", 
  "", "", "", "", 328., "", "", 0.004, 381., 0.004, 0.143, 7., 
  "samples tested", "", "", "", "", 397., "", "", "", 4., 35.19, 
  8.9561404*^7, 35.879, 17., 3.02, 1.745, 808.133, 77.1, 318.949, 6.1, "", 
  "", 4.472, "", 60.68, 0.48}, {"COD", "Africa", 
  "Democratic Republic of Congo", "2021-05-09", 30323., 38., 51.143, 772., 
  0., 0.571, 338.572, 0.424, 0.571, 8.62, 0., 0.006, 1.15, "", "", "", "", 
  "", "", "", "", 229., "", "", 0.003, 368., 0.004, 0.139, 7.2, 
  "samples tested", "", "", "", "", 397., "", "", "", 4., 35.19, 
  8.9561404*^7, 35.879, 17., 3.02, 1.745, 808.133, 77.1, 318.949, 6.1, "", 
  "", 4.472, "", 60.68, 0.48}, {"COD", "Africa", 
  "Democratic Republic of Congo", "2021-05-10", 30350., 27., 49.429, 772., 
  0., 0.571, 338.874, 0.301, 0.552, 8.62, 0., 0.006, 1.16, "", "", "", "", 
  "", "", "", "", 366., "", "", 0.004, 362., 0.004, 0.137, 7.3, 
  "samples tested", "", "", "", "", 397., "", "", "", 4., 35.19, 
  8.9561404*^7, 35.879, 17., 3.02, 1.745, 808.133, 77.1, 318.949, 6.1, "", 
  "", 4.472, "", 60.68, 0.48}, {"COD", "Africa", 
  "Democratic Republic of Congo", "2021-05-11", 30392., 42., 45.857, 775., 
  3., 0.714, 339.343, 0.469, 0.512, 8.653, 0.033, 0.008, 1.17, "", "", "", 
  "", "", "", "", "", 432., "", "", 0.005, 360., 0.004, 0.127, 7.9, 
  "samples tested", "", "", "", "", 397., "", "", "", 4., 35.19, 
  8.9561404*^7, 35.879, 17., 3.02, 1.745, 808.133, 77.1, 318.949, 6.1, "", 
  "", 4.472, "", 60.68, 0.48}, {"COD", "Africa", 
  "Democratic Republic of Congo", "2021-05-12", 30429., 37., 42.714, 775., 
  0., 0.714, 339.756, 0.413, 0.477, 8.653, 0., 0.008, 1.17, "", "", "", "", 
  "", "", "", "", 255., "", "", 0.003, 326., 0.004, 0.131, 7.6, 
  "samples tested", 8446., 8446., "", "", 397., 0.01, 0.01, "", 4., 35.19, 
  8.9561404*^7, 35.879, 17., 3.02, 1.745, 808.133, 77.1, 318.949, 6.1, "", 
  "", 4.472, "", 60.68, 0.48}, {"COD", "Africa", 
  "Democratic Republic of Congo", "2021-05-13", 30478., 49., 39.571, 775., 
  0., 0.714, 340.303, 0.547, 0.442, 8.653, 0., 0.008, 1.19, "", "", "", "", 
  "", "", "", "", 129., "", "", 0.001, 274., 0.003, 0.144, 6.9, 
  "samples tested", "", "", "", "", 405., "", "", "", 5., 35.19, 
  8.9561404*^7, 35.879, 17., 3.02, 1.745, 808.133, 77.1, 318.949, 6.1, "", 
  "", 4.472, "", 60.68, 0.48}, {"COD", "Africa", 
  "Democratic Republic of Congo", "2021-05-14", 30511., 33., 38.714, 775., 
  0., 0.429, 340.671, 0.368, 0.432, 8.653, 0., 0.005, 1.2, "", "", "", "", 
  "", "", "", "", 228., "", "", 0.003, 281., 0.003, 0.138, 7.3, 
  "samples tested", "", "", "", "", 412., "", "", "", 5., 35.19, 
  8.9561404*^7, 35.879, 17., 3.02, 1.745, 808.133, 77.1, 318.949, 6.1, "", 
  "", 4.472, "", 60.68, 0.48}, {"COD", "Africa", 
  "Democratic Republic of Congo", "2021-05-15", 30546., 35., 37.286, 776., 
  1., 0.571, 341.062, 0.391, 0.416, 8.664, 0.011, 0.006, 1.21, "", "", "", 
  "", "", "", "", "", 38., "", "", 0., 240., 0.003, 0.155, 6.4, 
  "samples tested", "", "", "", "", 420., "", "", "", 5., 35.19, 
  8.9561404*^7, 35.879, 17., 3.02, 1.745, 808.133, 77.1, 318.949, 6.1, "", 
  "", 4.472, "", 60.68, 0.48}, {"COD", "Africa", 
  "Democratic Republic of Congo", "2021-05-16", 30562., 16., 34.143, 776., 
  0., 0.571, 341.241, 0.179, 0.381, 8.664, 0., 0.006, 1.23, "", "", "", "", 
  "", "", "", "", 165., "", "", 0.002, 230., 0.003, 0.148, 6.7, 
  "samples tested", "", "", "", "", 428., "", "", "", 5., 35.19, 
  8.9561404*^7, 35.879, 17., 3.02, 1.745, 808.133, 77.1, 318.949, 6.1, "", 
  "", 4.472, "", 60.68, 0.48}, {"COD", "Africa", 
  "Democratic Republic of Congo", "2021-05-17", 30609., 47., 37., 776., 0., 
  0.571, 341.766, 0.525, 0.413, 8.664, 0., 0.006, 1.24, "", "", "", "", "", 
  "", "", "", 147., "", "", 0.002, 199., 0.002, 0.186, 5.4, "samples tested", 
  "", "", "", "", 436., "", "", "", 5., 35.19, 8.9561404*^7, 35.879, 17., 
  3.02, 1.745, 808.133, 77.1, 318.949, 6.1, "", "", 4.472, "", 60.68, 0.48}, 
 {"COD", "Africa", "Democratic Republic of Congo", "2021-05-18", 30620., 11., 
  32.571, 776., 0., 0.143, 341.888, 0.123, 0.364, 8.664, 0., 0.002, 1.25, "", 
  "", "", "", "", "", "", "", 438., "", "", 0.005, 200., 0.002, 0.163, 6.1, 
  "samples tested", 11155., 11155., "", "", 444., 0.01, 0.01, "", 5., 39.81, 
  8.9561404*^7, 35.879, 17., 3.02, 1.745, 808.133, 77.1, 318.949, 6.1, "", 
  "", 4.472, "", 60.68, 0.48}, {"COD", "Africa", 
  "Democratic Republic of Congo", "2021-05-19", 30708., 88., 39.857, 776., 
  0., 0.143, 342.871, 0.983, 0.445, 8.664, 0., 0.002, 1.27, "", "", "", "", 
  "", "", "", "", 438., "", "", 0.005, 226., 0.003, 0.176, 5.7, 
  "samples tested", "", "", "", "", 591., "", "", "", 7., 39.81, 
  8.9561404*^7, 35.879, 17., 3.02, 1.745, 808.133, 77.1, 318.949, 6.1, "", 
  "", 4.472, "", 60.68, 0.48}, {"COD", "Africa", 
  "Democratic Republic of Congo", "2021-05-20", 30757., 49., 39.857, 779., 
  3., 0.571, 343.418, 0.547, 0.445, 8.698, 0.033, 0.006, 1.29, "", "", "", 
  "", "", "", "", "", 476., "", "", 0.005, 276., 0.003, 0.144, 6.9, 
  "samples tested", "", "", "", "", 730., "", "", "", 8., 39.81, 
  8.9561404*^7, 35.879, 17., 3.02, 1.745, 808.133, 77.1, 318.949, 6.1, "", 
  "", 4.472, "", 60.68, 0.48}, {"COD", "Africa", 
  "Democratic Republic of Congo", "2021-05-21", 30825., 68., 44.857, 779., 
  0., 0.571, 344.177, 0.759, 0.501, 8.698, 0., 0.006, 1.31, "", "", "", "", 
  "", "", "", "", 401., "", "", 0.004, 300., 0.003, 0.15, 6.7, 
  "samples tested", 15436., 15436., "", "", 870., 0.02, 0.02, "", 10., 39.81, 
  8.9561404*^7, 35.879, 17., 3.02, 1.745, 808.133, 77.1, 318.949, 6.1, "", 
  "", 4.472, "", 60.68, 0.48}, {"COD", "Africa", 
  "Democratic Republic of Congo", "2021-05-22", 30863., 38., 45.286, 779., 
  0., 0.429, 344.602, 0.424, 0.506, 8.698, 0., 0.005, 1.32, "", "", "", "", 
  "", "", "", "", 499., "", "", 0.006, 366., 0.004, 0.124, 8.1, 
  "samples tested", "", "", "", "", 937., "", "", "", 10., 39.81, 
  8.9561404*^7, 35.879, 17., 3.02, 1.745, 808.133, 77.1, 318.949, 6.1, "", 
  "", 4.472, "", 60.68, 0.48}, {"COD", "Africa", 
  "Democratic Republic of Congo", "2021-05-23", 30863., 0., 43., 779., 0., 
  0.429, 344.602, 0., 0.48, 8.698, 0., 0.005, 1.34, "", "", "", "", "", "", 
  "", "", 177., "", "", 0.002, 368., 0.004, 0.117, 8.6, "samples tested", "", 
  "", "", "", 1004., "", "", "", 11., 39.81, 8.9561404*^7, 35.879, 17., 3.02, 
  1.745, 808.133, 77.1, 318.949, 6.1, "", "", 4.472, "", 60.68, 0.48}, 
 {"COD", "Africa", "Democratic Republic of Congo", "2021-05-24", 30863., 0., 
  36.286, 779., 0., 0.429, 344.602, 0., 0.405, 8.698, 0., 0.005, 1.36, "", 
  "", "", "", "", "", "", "", 422., "", "", 0.005, 407., 0.005, 0.089, 11.2, 
  "samples tested", 18204., 18204., "", "", 1072., 0.02, 0.02, "", 12., 
  39.81, 8.9561404*^7, 35.879, 17., 3.02, 1.745, 808.133, 77.1, 318.949, 6.1, 
  "", "", 4.472, "", 60.68, 0.48}, {"COD", "Africa", 
  "Democratic Republic of Congo", "2021-05-25", 31172., 309., 78.857, 780., 
  1., 0.571, 348.052, 3.45, 0.88, 8.709, 0.011, 0.006, 1.38, "", "", "", "", 
  "", "", "", "", 226., "", "", 0.003, 377., 0.004, 0.209, 4.8, 
  "samples tested", "", "", "", "", 1106., "", "", "", 12., 39.81, 
  8.9561404*^7, 35.879, 17., 3.02, 1.745, 808.133, 77.1, 318.949, 6.1, "", 
  "", 4.472, "", 60.68, 0.48}, {"COD", "Africa", 
  "Democratic Republic of Congo", "2021-05-26", 31248., 76., 77.143, 780., 
  0., 0.571, 348.9, 0.849, 0.861, 8.709, 0., 0.006, 1.38, "", "", "", "", "", 
  "", "", "", 280., "", "", 0.003, 354., 0.004, 0.218, 4.6, "samples tested", 
  19597., 19597., "", "", 1002., 0.02, 0.02, "", 11., 39.81, 8.9561404*^7, 
  35.879, 17., 3.02, 1.745, 808.133, 77.1, 318.949, 6.1, "", "", 4.472, "", 
  60.68, 0.48}, {"COD", "Africa", "Democratic Republic of Congo", 
  "2021-05-27", 31279., 31., 74.571, 781., 1., 0.286, 349.246, 0.346, 0.833, 
  8.72, 0.011, 0.003, 1.39, "", "", "", "", "", "", "", "", 512., "", "", 
  0.006, 360., 0.004, 0.207, 4.8, "samples tested", "", "", "", "", 901., "", 
  "", "", 10., 39.81, 8.9561404*^7, 35.879, 17., 3.02, 1.745, 808.133, 77.1, 
  318.949, 6.1, "", "", 4.472, "", 60.68, 0.48}, 
 {"COD", "Africa", "Democratic Republic of Congo", "2021-05-28", 31386., 
  107., 80.143, 782., 1., 0.429, 350.441, 1.195, 0.895, 8.731, 0.011, 0.005, 
  1.4, "", "", "", "", "", "", "", "", 230., "", "", 0.003, 335., 0.004, 
  0.239, 4.2, "samples tested", "", "", "", "", 800., "", "", "", 9., 39.81, 
  8.9561404*^7, 35.879, 17., 3.02, 1.745, 808.133, 77.1, 318.949, 6.1, "", 
  "", 4.472, "", 60.68, 0.48}, {"COD", "Africa", 
  "Democratic Republic of Congo", "2021-05-29", 31416., 30., 79., 782., 0., 
  0.429, 350.776, 0.335, 0.882, 8.731, 0., 0.005, 1.41, "", "", "", "", "", 
  "", "", "", 533., "", "", 0.006, 340., 0.004, 0.232, 4.3, "samples tested", 
  "", "", "", "", 771., "", "", "", 9., 39.81, 8.9561404*^7, 35.879, 17., 
  3.02, 1.745, 808.133, 77.1, 318.949, 6.1, "", "", 4.472, "", 60.68, 0.48}, 
 {"COD", "Africa", "Democratic Republic of Congo", "2021-05-30", 31557., 
  141., 99.143, 782., 0., 0.429, 352.35, 1.574, 1.107, 8.731, 0., 0.005, 
  1.42, "", "", "", "", "", "", "", "", 253., "", "", 0.003, 351., 0.004, 
  0.282, 3.5, "samples tested", "", "", "", "", 742., "", "", "", 8., 39.81, 
  8.9561404*^7, 35.879, 17., 3.02, 1.745, 808.133, 77.1, 318.949, 6.1, "", 
  "", 4.472, "", 60.68, 0.48}, {"COD", "Africa", 
  "Democratic Republic of Congo", "2021-05-31", 31651., 94., 112.571, 782., 
  0., 0.429, 353.4, 1.05, 1.257, 8.731, 0., 0.005, 1.43, "", "", "", "", "", 
  "", "", "", "", "", "", "", "", "", "", "", "samples tested", 23197., 
  23197., "", "", 713., 0.03, 0.03, "", 8., 39.81, 8.9561404*^7, 35.879, 17., 
  3.02, 1.745, 808.133, 77.1, 318.949, 6.1, "", "", 4.472, "", 60.68, 0.48}, 
 {"COD", "Africa", "Democratic Republic of Congo", "2021-06-01", 31651., 0., 
  68.429, 782., 0., 0.286, 353.4, 0., 0.764, 8.731, 0., 0.003, 1.44, "", "", 
  "", "", "", "", "", "", 474., "", "", 0.005, "", "", "", "", 
  "samples tested", "", "", "", "", "", "", "", "", "", 39.81, 8.9561404*^7, 
  35.879, 17., 3.02, 1.745, 808.133, 77.1, 318.949, 6.1, "", "", 4.472, "", 
  60.68, 0.48}, {"COD", "Africa", "Democratic Republic of Congo", 
  "2021-06-02", 31934., 283., 98., 786., 4., 0.857, 356.56, 3.16, 1.094, 
  8.776, 0.045, 0.01, 1.45, "", "", "", "", "", "", "", "", 488., "", "", 
  0.005, "", "", "", "", "samples tested", "", "", "", "", "", "", "", "", 
  "", 39.81, 8.9561404*^7, 35.879, 17., 3.02, 1.745, 808.133, 77.1, 318.949, 
  6.1, "", "", 4.472, "", 60.68, 0.48}, {"COD", "Africa", 
  "Democratic Republic of Congo", "2021-06-03", 32177., 243., 128.286, 789., 
  3., 1.143, 359.273, 2.713, 1.432, 8.81, 0.033, 0.013, 1.46, "", "", "", "", 
  "", "", "", "", 489., "", "", 0.005, "", "", "", "", "samples tested", "", 
  "", "", "", "", "", "", "", "", 39.81, 8.9561404*^7, 35.879, 17., 3.02, 
  1.745, 808.133, 77.1, 318.949, 6.1, "", "", 4.472, "", 60.68, 0.48}, 
 {"COD", "Africa", "Democratic Republic of Congo", "2021-06-04", 32545., 
  368., 165.571, 789., 0., 1., 363.382, 4.109, 1.849, 8.81, 0., 0.011, 1.47, 
  "", "", "", "", "", "", "", "", 715., "", "", 0.008, "", "", "", "", 
  "samples tested", "", "", "", "", "", "", "", "", "", 39.81, 8.9561404*^7, 
  35.879, 17., 3.02, 1.745, 808.133, 77.1, 318.949, 6.1, "", "", 4.472, "", 
  60.68, 0.48}, {"COD", "Africa", "Democratic Republic of Congo", 
  "2021-06-05", 32796., 251., 197.143, 797., 8., 2.143, 366.185, 2.803, 
  2.201, 8.899, 0.089, 0.024, 1.47, "", "", "", "", "", "", "", "", 946., "", 
  "", 0.011, "", "", "", "", "samples tested", "", "", "", "", "", "", "", 
  "", "", 39.81, 8.9561404*^7, 35.879, 17., 3.02, 1.745, 808.133, 77.1, 
  318.949, 6.1, "", "", 4.472, "", 60.68, 0.48}, 
 {"COD", "Africa", "Democratic Republic of Congo", "2021-06-06", 33202., 
  406., 235., 804., 7., 3.143, 370.718, 4.533, 2.624, 8.977, 0.078, 0.035, 
  1.47, "", "", "", "", "", "", "", "", 587., "", "", 0.007, "", "", "", "", 
  "samples tested", "", "", "", "", "", "", "", "", "", 39.81, 8.9561404*^7, 
  35.879, 17., 3.02, 1.745, 808.133, 77.1, 318.949, 6.1, "", "", 4.472, "", 
  60.68, 0.48}, {"COD", "Africa", "Democratic Republic of Congo", 
  "2021-06-07", 33338., 136., 241., 805., 1., 3.286, 372.236, 1.519, 2.691, 
  8.988, 0.011, 0.037, "", "", "", "", "", "", "", "", "", "", "", "", "", 
  "", "", "", "", "", "", "", "", "", "", "", "", "", "", 39.81, 
  8.9561404*^7, 35.879, 17., 3.02, 1.745, 808.133, 77.1, 318.949, 6.1, "", 
  "", 4.472, "", 60.68, 0.48}, {"DNK", "Europe", "Denmark", "2020-02-02", "", 
  "", "", "", "", "", "", "", "", "", "", "", "", "", "", "", "", "", "", "", 
  "", 1., 1., 0., 0., "", "", "", "", "tests performed", "", "", "", "", "", 
  "", "", "", "", 0., 5.792203*^6, 136.52, 42.3, 19.677, 12.325, 46682.515, 
  0.2, 114.767, 6.41, 19.3, 18.8, "", 2.5, 80.9, 0.94}, 
 {"DNK", "Europe", "Denmark", "2020-02-03", "", "", "", "", "", "", "", "", 
  "", "", "", "", "", "", "", "", "", "", "", "", "", "", "", "", "", "", "", 
  "", "", "tests performed", "", "", "", "", "", "", "", "", "", 0., 
  5.792203*^6, 136.52, 42.3, 19.677, 12.325, 46682.515, 0.2, 114.767, 6.41, 
  19.3, 18.8, "", 2.5, 80.9, 0.94}, {"DNK", "Europe", "Denmark", 
  "2020-02-04", "", "", "", "", "", "", "", "", "", "", "", "", "", "", "", 
  "", "", "", "", "", "", "", "", "", "", "", "", "", "", "tests performed", 
  "", "", "", "", "", "", "", "", "", 0., 5.792203*^6, 136.52, 42.3, 19.677, 
  12.325, 46682.515, 0.2, 114.767, 6.41, 19.3, 18.8, "", 2.5, 80.9, 0.94}, 
 {"DNK", "Europe", "Denmark", "2020-02-05", "", "", "", "", "", "", "", "", 
  "", "", "", "", "", "", "", "", "", "", "", "", "", "", "", "", "", "", "", 
  "", "", "tests performed", "", "", "", "", "", "", "", "", "", 0., 
  5.792203*^6, 136.52, 42.3, 19.677, 12.325, 46682.515, 0.2, 114.767, 6.41, 
  19.3, 18.8, "", 2.5, 80.9, 0.94}, {"DNK", "Europe", "Denmark", 
  "2020-02-06", "", "", "", "", "", "", "", "", "", "", "", "", "", "", "", 
  "", "", "", "", "", "", "", "", "", "", "", "", "", "", "tests performed", 
  "", "", "", "", "", "", "", "", "", 0., 5.792203*^6, 136.52, 42.3, 19.677, 
  12.325, 46682.515, 0.2, 114.767, 6.41, 19.3, 18.8, "", 2.5, 80.9, 0.94}, 
 {"DNK", "Europe", "Denmark", "2020-02-07", "", "", "", "", "", "", "", "", 
  "", "", "", "", "", "", "", "", "", "", "", "", "", "", "", "", "", "", "", 
  "", "", "tests performed", "", "", "", "", "", "", "", "", "", 0., 
  5.792203*^6, 136.52, 42.3, 19.677, 12.325, 46682.515, 0.2, 114.767, 6.41, 
  19.3, 18.8, "", 2.5, 80.9, 0.94}, {"DNK", "Europe", "Denmark", 
  "2020-02-08", "", "", "", "", "", "", "", "", "", "", "", "", "", "", "", 
  "", "", "", "", "", "", "", "", "", "", "", "", "", "", "tests performed", 
  "", "", "", "", "", "", "", "", "", 0., 5.792203*^6, 136.52, 42.3, 19.677, 
  12.325, 46682.515, 0.2, 114.767, 6.41, 19.3, 18.8, "", 2.5, 80.9, 0.94}, 
 {"DNK", "Europe", "Denmark", "2020-02-09", "", "", "", "", "", "", "", "", 
  "", "", "", "", "", "", "", "", "", "", "", "", "", "", "", "", "", 0., 0., 
  "", "", "tests performed", "", "", "", "", "", "", "", "", "", 0., 
  5.792203*^6, 136.52, 42.3, 19.677, 12.325, 46682.515, 0.2, 114.767, 6.41, 
  19.3, 18.8, "", 2.5, 80.9, 0.94}, {"DNK", "Europe", "Denmark", 
  "2020-02-10", "", "", "", "", "", "", "", "", "", "", "", "", "", "", "", 
  "", "", "", "", "", "", "", "", "", "", 0., 0., "", "", "tests performed", 
  "", "", "", "", "", "", "", "", "", 0., 5.792203*^6, 136.52, 42.3, 19.677, 
  12.325, 46682.515, 0.2, 114.767, 6.41, 19.3, 18.8, "", 2.5, 80.9, 0.94}, 
 {"DNK", "Europe", "Denmark", "2020-02-11", "", "", "", "", "", "", "", "", 
  "", "", "", "", "", "", "", "", "", "", "", "", "", "", "", "", "", 0., 0., 
  "", "", "tests performed", "", "", "", "", "", "", "", "", "", 0., 
  5.792203*^6, 136.52, 42.3, 19.677, 12.325, 46682.515, 0.2, 114.767, 6.41, 
  19.3, 18.8, "", 2.5, 80.9, 0.94}, {"DNK", "Europe", "Denmark", 
  "2020-02-12", "", "", "", "", "", "", "", "", "", "", "", "", "", "", "", 
  "", "", "", "", "", "", "", "", "", "", 0., 0., "", "", "tests performed", 
  "", "", "", "", "", "", "", "", "", 0., 5.792203*^6, 136.52, 42.3, 19.677, 
  12.325, 46682.515, 0.2, 114.767, 6.41, 19.3, 18.8, "", 2.5, 80.9, 0.94}, 
 {"DNK", "Europe", "Denmark", "2020-02-13", "", "", "", "", "", "", "", "", 
  "", "", "", "", "", "", "", "", "", "", "", "", "", 1., 2., 0., 0., 0., 0., 
  "", "", "tests performed", "", "", "", "", "", "", "", "", "", 0., 
  5.792203*^6, 136.52, 42.3, 19.677, 12.325, 46682.515, 0.2, 114.767, 6.41, 
  19.3, 18.8, "", 2.5, 80.9, 0.94}, {"DNK", "Europe", "Denmark", 
  "2020-02-14", "", "", "", "", "", "", "", "", "", "", "", "", "", "", "", 
  "", "", "", "", "", "", "", "", "", "", 0., 0., "", "", "tests performed", 
  "", "", "", "", "", "", "", "", "", 0., 5.792203*^6, 136.52, 42.3, 19.677, 
  12.325, 46682.515, 0.2, 114.767, 6.41, 19.3, 18.8, "", 2.5, 80.9, 0.94}, 
 {"DNK", "Europe", "Denmark", "2020-02-15", "", "", "", "", "", "", "", "", 
  "", "", "", "", "", "", "", "", "", "", "", "", "", "", "", "", "", 0., 0., 
  "", "", "tests performed", "", "", "", "", "", "", "", "", "", 0., 
  5.792203*^6, 136.52, 42.3, 19.677, 12.325, 46682.515, 0.2, 114.767, 6.41, 
  19.3, 18.8, "", 2.5, 80.9, 0.94}, {"DNK", "Europe", "Denmark", 
  "2020-02-16", "", "", "", "", "", "", "", "", "", "", "", "", "", "", "", 
  "", "", "", "", "", "", "", "", "", "", 0., 0., "", "", "tests performed", 
  "", "", "", "", "", "", "", "", "", 0., 5.792203*^6, 136.52, 42.3, 19.677, 
  12.325, 46682.515, 0.2, 114.767, 6.41, 19.3, 18.8, "", 2.5, 80.9, 0.94}, 
 {"DNK", "Europe", "Denmark", "2020-02-17", "", "", "", "", "", "", "", "", 
  "", "", "", "", "", "", "", "", "", "", "", "", "", 1., 3., 0.001, 0., 0., 
  0., "", "", "tests performed", "", "", "", "", "", "", "", "", "", 0., 
  5.792203*^6, 136.52, 42.3, 19.677, 12.325, 46682.515, 0.2, 114.767, 6.41, 
  19.3, 18.8, "", 2.5, 80.9, 0.94}, {"DNK", "Europe", "Denmark", 
  "2020-02-18", "", "", "", "", "", "", "", "", "", "", "", "", "", "", "", 
  "", "", "", "", "", "", 2., 5., 0.001, 0., 0., 0., "", "", 
  "tests performed", "", "", "", "", "", "", "", "", "", 0., 5.792203*^6, 
  136.52, 42.3, 19.677, 12.325, 46682.515, 0.2, 114.767, 6.41, 19.3, 18.8, 
  "", 2.5, 80.9, 0.94}, {"DNK", "Europe", "Denmark", "2020-02-19", "", "", 
  "", "", "", "", "", "", "", "", "", "", "", "", "", "", "", "", "", "", "", 
  2., 7., 0.001, 0., 1., 0., "", "", "tests performed", "", "", "", "", "", 
  "", "", "", "", 0., 5.792203*^6, 136.52, 42.3, 19.677, 12.325, 46682.515, 
  0.2, 114.767, 6.41, 19.3, 18.8, "", 2.5, 80.9, 0.94}, 
 {"DNK", "Europe", "Denmark", "2020-02-20", "", "", "", "", "", "", "", "", 
  "", "", "", "", "", "", "", "", "", "", "", "", "", 1., 8., 0.001, 0., 1., 
  0., "", "", "tests performed", "", "", "", "", "", "", "", "", "", 0., 
  5.792203*^6, 136.52, 42.3, 19.677, 12.325, 46682.515, 0.2, 114.767, 6.41, 
  19.3, 18.8, "", 2.5, 80.9, 0.94}, {"DNK", "Europe", "Denmark", 
  "2020-02-21", "", "", "", "", "", "", "", "", "", "", "", "", "", "", "", 
  "", "", "", "", "", "", "", "", "", "", 1., 0., "", "", "tests performed", 
  "", "", "", "", "", "", "", "", "", 0., 5.792203*^6, 136.52, 42.3, 19.677, 
  12.325, 46682.515, 0.2, 114.767, 6.41, 19.3, 18.8, "", 2.5, 80.9, 0.94}, 
 {"DNK", "Europe", "Denmark", "2020-02-22", "", "", "", "", "", "", "", "", 
  "", "", "", "", "", "", "", "", "", "", "", "", "", 1., 9., 0.002, 0., 1., 
  0., "", "", "tests performed", "", "", "", "", "", "", "", "", "", 0., 
  5.792203*^6, 136.52, 42.3, 19.677, 12.325, 46682.515, 0.2, 114.767, 6.41, 
  19.3, 18.8, "", 2.5, 80.9, 0.94}, {"DNK", "Europe", "Denmark", 
  "2020-02-23", "", "", "", "", "", "", "", "", "", "", "", "", "", "", "", 
  "", "", "", "", "", "", "", "", "", "", 1., 0., "", "", "tests performed", 
  "", "", "", "", "", "", "", "", "", 0., 5.792203*^6, 136.52, 42.3, 19.677, 
  12.325, 46682.515, 0.2, 114.767, 6.41, 19.3, 18.8, "", 2.5, 80.9, 0.94}, 
 {"DNK", "Europe", "Denmark", "2020-02-24", "", "", "", "", "", "", "", "", 
  "", "", "", "", "", "", "", "", "", "", "", "", "", "", "", "", "", 2., 0., 
  "", "", "tests performed", "", "", "", "", "", "", "", "", "", 0., 
  5.792203*^6, 136.52, 42.3, 19.677, 12.325, 46682.515, 0.2, 114.767, 6.41, 
  19.3, 18.8, "", 2.5, 80.9, 0.94}, {"DNK", "Europe", "Denmark", 
  "2020-02-25", "", "", "", "", "", "", "", "", "", "", "", "", "", "", "", 
  "", "", "", "", "", "", 10., 19., 0.003, 0.002, 2., 0., "", "", 
  "tests performed", "", "", "", "", "", "", "", "", "", 0., 5.792203*^6, 
  136.52, 42.3, 19.677, 12.325, 46682.515, 0.2, 114.767, 6.41, 19.3, 18.8, 
  "", 2.5, 80.9, 0.94}, {"DNK", "Europe", "Denmark", "2020-02-26", "", "", 
  "", "", "", "", "", "", "", "", "", "", "", "", "", "", "", "", "", "", "", 
  30., 49., 0.008, 0.005, 6., 0.001, "", "", "tests performed", "", "", "", 
  "", "", "", "", "", "", 0., 5.792203*^6, 136.52, 42.3, 19.677, 12.325, 
  46682.515, 0.2, 114.767, 6.41, 19.3, 18.8, "", 2.5, 80.9, 0.94}, 
 {"DNK", "Europe", "Denmark", "2020-02-27", 1., 1., "", "", "", "", 0.173, 
  0.173, "", "", "", "", "", "", "", "", "", "", "", "", "", 109., 158., 
  0.027, 0.019, 21., 0.004, "", "", "tests performed", "", "", "", "", "", 
  "", "", "", "", 11.11, 5.792203*^6, 136.52, 42.3, 19.677, 12.325, 
  46682.515, 0.2, 114.767, 6.41, 19.3, 18.8, "", 2.5, 80.9, 0.94}, 
 {"DNK", "Europe", "Denmark", "2020-02-28", 1., 0., "", "", "", "", 0.173, 
  0., "", "", "", "", "", "", "", "", "", "", "", "", "", 62., 220., 0.038, 
  0.011, 30., 0.005, "", "", "tests performed", "", "", "", "", "", "", "", 
  "", "", 11.11, 5.792203*^6, 136.52, 42.3, 19.677, 12.325, 46682.515, 0.2, 
  114.767, 6.41, 19.3, 18.8, "", 2.5, 80.9, 0.94}, 
 {"DNK", "Europe", "Denmark", "2020-02-29", 3., 2., "", "", "", "", 0.518, 
  0.345, "", "", "", "", "", "", "", "", "", "", "", "", "", 74., 294., 
  0.051, 0.013, 41., 0.007, "", "", "tests performed", "", "", "", "", "", 
  "", "", "", "", 11.11, 5.792203*^6, 136.52, 42.3, 19.677, 12.325, 
  46682.515, 0.2, 114.767, 6.41, 19.3, 18.8, "", 2.5, 80.9, 0.94}, 
 {"DNK", "Europe", "Denmark", "2020-03-01", 4., 1., "", "", "", "", 0.691, 
  0.173, "", "", "", "", "", "", "", "", "", "", "", 0.017, 0.003, 49., 343., 
  0.059, 0.008, 47., 0.008, "", "", "tests performed", "", "", "", "", "", 
  "", "", "", "", 11.11, 5.792203*^6, 136.52, 42.3, 19.677, 12.325, 
  46682.515, 0.2, 114.767, 6.41, 19.3, 18.8, "", 2.5, 80.9, 0.94}, 
 {"DNK", "Europe", "Denmark", "2020-03-02", 4., 0., "", "", "", "", 0.691, 
  0., "", "", "", "", "", "", "", "", "", "", "", "", "", 80., 423., 0.073, 
  0.014, 58., 0.01, "", "", "tests performed", "", "", "", "", "", "", "", 
  "", "", 11.11, 5.792203*^6, 136.52, 42.3, 19.677, 12.325, 46682.515, 0.2, 
  114.767, 6.41, 19.3, 18.8, "", 2.5, 80.9, 0.94}, 
 {"DNK", "Europe", "Denmark", "2020-03-03", 6., 2., 0.857, "", "", 0., 1.036, 
  0.345, 0.148, "", "", 0., "", "", "", "", "", "", "", "", "", 63., 486., 
  0.084, 0.011, 67., 0.012, 0.013, 78.2, "tests performed", "", "", "", "", 
  "", "", "", "", "", 20.37, 5.792203*^6, 136.52, 42.3, 19.677, 12.325, 
  46682.515, 0.2, 114.767, 6.41, 19.3, 18.8, "", 2.5, 80.9, 0.94}, 
 {"DNK", "Europe", "Denmark", "2020-03-04", 11., 5., 1.571, "", "", 0., 
  1.899, 0.863, 0.271, "", "", 0., "", "", "", "", "", "", "", "", "", 88., 
  574., 0.099, 0.015, 75., 0.013, 0.021, 47.7, "tests performed", "", "", "", 
  "", "", "", "", "", "", 20.37, 5.792203*^6, 136.52, 42.3, 19.677, 12.325, 
  46682.515, 0.2, 114.767, 6.41, 19.3, 18.8, "", 2.5, 80.9, 0.94}, 
 {"DNK", "Europe", "Denmark", "2020-03-05", 11., 0., 1.429, "", "", 0., 
  1.899, 0., 0.247, "", "", 0., "", "", "", "", "", "", "", "", "", 109., 
  683., 0.118, 0.019, 75., 0.013, 0.019, 52.5, "tests performed", "", "", "", 
  "", "", "", "", "", "", 20.37, 5.792203*^6, 136.52, 42.3, 19.677, 12.325, 
  46682.515, 0.2, 114.767, 6.41, 19.3, 18.8, "", 2.5, 80.9, 0.94}, 
 {"DNK", "Europe", "Denmark", "2020-03-06", 24., 13., 3.286, "", "", 0., 
  4.144, 2.244, 0.567, "", "", 0., "", "", "", "", "", "", "", "", "", 127., 
  810., 0.14, 0.022, 84., 0.015, 0.039, 25.6, "tests performed", "", "", "", 
  "", "", "", "", "", "", 25.93, 5.792203*^6, 136.52, 42.3, 19.677, 12.325, 
  46682.515, 0.2, 114.767, 6.41, 19.3, 18.8, "", 2.5, 80.9, 0.94}, 
 {"DNK", "Europe", "Denmark", "2020-03-07", 24., 0., 3., "", "", 0., 4.144, 
  0., 0.518, "", "", 0., "", "", "", "", "", "", "", "", "", 108., 918., 
  0.158, 0.019, 89., 0.015, 0.034, 29.7, "tests performed", "", "", "", "", 
  "", "", "", "", "", 25.93, 5.792203*^6, 136.52, 42.3, 19.677, 12.325, 
  46682.515, 0.2, 114.767, 6.41, 19.3, 18.8, "", 2.5, 80.9, 0.94}, 
 {"DNK", "Europe", "Denmark", "2020-03-08", 37., 13., 4.714, "", "", 0., 
  6.388, 2.244, 0.814, "", "", 0., "", "", "", "", "", "", "", 0.154, 0.027, 
  229., 1147., 0.198, 0.04, 115., 0.02, 0.041, 24.4, "tests performed", "", 
  "", "", "", "", "", "", "", "", 25.93, 5.792203*^6, 136.52, 42.3, 19.677, 
  12.325, 46682.515, 0.2, 114.767, 6.41, 19.3, 18.8, "", 2.5, 80.9, 0.94}, 
 {"DNK", "Europe", "Denmark", "2020-03-09", 92., 55., 12.571, "", "", 0., 
  15.883, 9.496, 2.17, "", "", 0., "", "", "", "", "", "", "", "", "", 577., 
  1724., 0.298, 0.1, 186., 0.032, 0.068, 14.8, "tests performed", "", "", "", 
  "", "", "", "", "", "", 25.93, 5.792203*^6, 136.52, 42.3, 19.677, 12.325, 
  46682.515, 0.2, 114.767, 6.41, 19.3, 18.8, "", 2.5, 80.9, 0.94}, 
 {"DNK", "Europe", "Denmark", "2020-03-10", 264., 172., 36.857, "", "", 0., 
  45.579, 29.695, 6.363, "", "", 0., "", "", "", "", "", "", "", "", "", 
  806., 2530., 0.437, 0.139, 292., 0.05, 0.126, 7.9, "tests performed", "", 
  "", "", "", "", "", "", "", "", 31.48, 5.792203*^6, 136.52, 42.3, 19.677, 
  12.325, 46682.515, 0.2, 114.767, 6.41, 19.3, 18.8, "", 2.5, 80.9, 0.94}, 
 {"DNK", "Europe", "Denmark", "2020-03-11", 444., 180., 61.857, "", "", 0., 
  76.655, 31.076, 10.679, "", "", 0., 2.02, "", "", "", "", "", "", "", "", 
  882., 3412., 0.589, 0.152, 405., 0.07, 0.153, 6.5, "tests performed", "", 
  "", "", "", "", "", "", "", "", 37.96, 5.792203*^6, 136.52, 42.3, 19.677, 
  12.325, 46682.515, 0.2, 114.767, 6.41, 19.3, 18.8, "", 2.5, 80.9, 0.94}, 
 {"DNK", "Europe", "Denmark", "2020-03-12", 617., 173., 86.571, "", "", 0., 
  106.523, 29.868, 14.946, "", "", 0., 1.93, "", "", "", "", "", "", "", "", 
  676., 4088., 0.706, 0.117, 486., 0.084, 0.178, 5.6, "tests performed", "", 
  "", "", "", "", "", "", "", "", 37.96, 5.792203*^6, 136.52, 42.3, 19.677, 
  12.325, 46682.515, 0.2, 114.767, 6.41, 19.3, 18.8, "", 2.5, 80.9, 0.94}, 
 {"DNK", "Europe", "Denmark", "2020-03-13", 804., 187., 111.429, "", "", 0., 
  138.807, 32.285, 19.238, "", "", 0., 1.8, "", "", "", "", "", "", "", "", 
  710., 4798., 0.828, 0.123, 570., 0.098, 0.195, 5.1, "tests performed", "", 
  "", "", "", "", "", "", "", "", 62.96, 5.792203*^6, 136.52, 42.3, 19.677, 
  12.325, 46682.515, 0.2, 114.767, 6.41, 19.3, 18.8, "", 2.5, 80.9, 0.94}, 
 {"DNK", "Europe", "Denmark", "2020-03-14", 836., 32., 116., 1., 1., 0.143, 
  144.332, 5.525, 20.027, 0.173, 0.173, 0.025, 1.65, "", "", "", "", "", "", 
  "", "", 583., 5381., 0.929, 0.101, 638., 0.11, 0.182, 5.5, 
  "tests performed", "", "", "", "", "", "", "", "", "", 65.74, 5.792203*^6, 
  136.52, 42.3, 19.677, 12.325, 46682.515, 0.2, 114.767, 6.41, 19.3, 18.8, 
  "", 2.5, 80.9, 0.94}, {"DNK", "Europe", "Denmark", "2020-03-15", 875., 39., 
  119.714, 2., 1., 0.286, 151.065, 6.733, 20.668, 0.345, 0.173, 0.049, 1.54, 
  "", "", "", "", "", "", 2.306, 0.398, 726., 6107., 1.054, 0.125, 709., 
  0.122, 0.169, 5.9, "tests performed", "", "", "", "", "", "", "", "", "", 
  65.74, 5.792203*^6, 136.52, 42.3, 19.677, 12.325, 46682.515, 0.2, 114.767, 
  6.41, 19.3, 18.8, "", 2.5, 80.9, 0.94}, {"DNK", "Europe", "Denmark", 
  "2020-03-16", 933., 58., 120.143, 3., 1., 0.429, 161.079, 10.013, 20.742, 
  0.518, 0.173, 0.074, 1.46, "", "", "", "", "", "", "", "", 1016., 7123., 
  1.23, 0.175, 771., 0.133, 0.156, 6.4, "tests performed", "", "", "", "", 
  "", "", "", "", "", 65.74, 5.792203*^6, 136.52, 42.3, 19.677, 12.325, 
  46682.515, 0.2, 114.767, 6.41, 19.3, 18.8, "", 2.5, 80.9, 0.94}, 
 {"DNK", "Europe", "Denmark", "2020-03-17", 1025., 92., 108.714, 4., 1., 
  0.571, 176.962, 15.883, 18.769, 0.691, 0.173, 0.099, 1.4, "", "", "", "", 
  "", "", "", "", 948., 8071., 1.393, 0.164, 792., 0.137, 0.137, 7.3, 
  "tests performed", "", "", "", "", "", "", "", "", "", 65.74, 5.792203*^6, 
  136.52, 42.3, 19.677, 12.325, 46682.515, 0.2, 114.767, 6.41, 19.3, 18.8, 
  "", 2.5, 80.9, 0.94}, {"DNK", "Europe", "Denmark", "2020-03-18", 1116., 
  91., 96., 4., 0., 0.571, 192.673, 15.711, 16.574, 0.691, 0., 0.099, 1.34, 
  "", "", "", "", "", "", "", "", 1226., 9297., 1.605, 0.212, 841., 0.145, 
  0.114, 8.8, "tests performed", "", "", "", "", "", "", "", "", "", 72.22, 
  5.792203*^6, 136.52, 42.3, 19.677, 12.325, 46682.515, 0.2, 114.767, 6.41, 
  19.3, 18.8, "", 2.5, 80.9, 0.94}, {"DNK", "Europe", "Denmark", 
  "2020-03-19", 1225., 109., 86.857, 6., 2., 0.857, 211.491, 18.818, 14.996, 
  1.036, 0.345, 0.148, 1.33, "", "", "", "", "", "", "", "", 1848., 11145., 
  1.924, 0.319, 1008., 0.174, 0.086, 11.6, "tests performed", "", "", "", "", 
  "", "", "", "", "", 72.22, 5.792203*^6, 136.52, 42.3, 19.677, 12.325, 
  46682.515, 0.2, 114.767, 6.41, 19.3, 18.8, "", 2.5, 80.9, 0.94}, 
 {"DNK", "Europe", "Denmark", "2020-03-20", 1337., 112., 76.143, 9., 3., 
  1.286, 230.828, 19.336, 13.146, 1.554, 0.518, 0.222, 1.34, "", "", "", "", 
  "", "", "", "", 1178., 12323., 2.128, 0.203, 1075., 0.186, 0.071, 14.1, 
  "tests performed", "", "", "", "", "", "", "", "", "", 72.22, 5.792203*^6, 
  136.52, 42.3, 19.677, 12.325, 46682.515, 0.2, 114.767, 6.41, 19.3, 18.8, 
  "", 2.5, 80.9, 0.94}, {"DNK", "Europe", "Denmark", "2020-03-21", 1420., 
  83., 83.429, 13., 4., 1.714, 245.157, 14.33, 14.404, 2.244, 0.691, 0.296, 
  1.35, "", "", "", "", "", "", "", "", 602., 12925., 2.231, 0.104, 1078., 
  0.186, 0.077, 12.9, "tests performed", "", "", "", "", "", "", "", "", "", 
  72.22, 5.792203*^6, 136.52, 42.3, 19.677, 12.325, 46682.515, 0.2, 114.767, 
  6.41, 19.3, 18.8, "", 2.5, 80.9, 0.94}, {"DNK", "Europe", "Denmark", 
  "2020-03-22", 1514., 94., 91.286, 13., 0., 1.571, 261.386, 16.229, 15.76, 
  2.244, 0., 0.271, 1.36, "", "", "", "", "", "", 5.621, 0.97, 532., 13457., 
  2.323, 0.092, 1050., 0.181, 0.087, 11.5, "tests performed", "", "", "", "", 
  "", "", "", "", "", 72.22, 5.792203*^6, 136.52, 42.3, 19.677, 12.325, 
  46682.515, 0.2, 114.767, 6.41, 19.3, 18.8, "", 2.5, 80.9, 0.94}, 
 {"DNK", "Europe", "Denmark", "2020-03-23", 1572., 58., 91.286, 24., 11., 3., 
  271.399, 10.013, 15.76, 4.144, 1.899, 0.518, 1.37, "", "", "", "", "", "", 
  "", "", 1124., 14581., 2.517, 0.194, 1065., 0.184, 0.086, 11.7, 
  "tests performed", "", "", "", "", "", "", "", "", "", 72.22, 5.792203*^6, 
  136.52, 42.3, 19.677, 12.325, 46682.515, 0.2, 114.767, 6.41, 19.3, 18.8, 
  "", 2.5, 80.9, 0.94}, {"DNK", "Europe", "Denmark", "2020-03-24", 1718., 
  146., 99., 32., 8., 4., 296.606, 25.206, 17.092, 5.525, 1.381, 0.691, 1.39, 
  "", "", "", "", "", "", "", "", 1123., 15704., 2.711, 0.194, 1090., 0.188, 
  0.091, 11., "tests performed", "", "", "", "", "", "", "", "", "", 72.22, 
  5.792203*^6, 136.52, 42.3, 19.677, 12.325, 46682.515, 0.2, 114.767, 6.41, 
  19.3, 18.8, "", 2.5, 80.9, 0.94}, {"DNK", "Europe", "Denmark", 
  "2020-03-25", 1862., 144., 106.571, 34., 2., 4.286, 321.467, 24.861, 
  18.399, 5.87, 0.345, 0.74, 1.4, "", "", "", "", "", "", "", "", 1372., 
  17076., 2.948, 0.237, 1111., 0.192, 0.096, 10.4, "tests performed", "", "", 
  "", "", "", "", "", "", "", 72.22, 5.792203*^6, 136.52, 42.3, 19.677, 
  12.325, 46682.515, 0.2, 114.767, 6.41, 19.3, 18.8, "", 2.5, 80.9, 0.94}, 
 {"DNK", "Europe", "Denmark", "2020-03-26", 2023., 161., 114., 41., 7., 5., 
  349.263, 27.796, 19.682, 7.078, 1.209, 0.863, 1.43, "", "", "", "", "", "", 
  "", "", 1610., 18686., 3.226, 0.278, 1077., 0.186, 0.106, 9.4, 
  "tests performed", "", "", "", "", "", "", "", "", "", 72.22, 5.792203*^6, 
  136.52, 42.3, 19.677, 12.325, 46682.515, 0.2, 114.767, 6.41, 19.3, 18.8, 
  "", 2.5, 80.9, 0.94}, {"DNK", "Europe", "Denmark", "2020-03-27", 2200., 
  177., 123.286, 52., 11., 6.143, 379.821, 30.558, 21.285, 8.978, 1.899, 
  1.061, 1.46, "", "", "", "", "", "", "", "", 2110., 20796., 3.59, 0.364, 
  1210., 0.209, 0.102, 9.8, "tests performed", "", "", "", "", "", "", "", 
  "", "", 72.22, 5.792203*^6, 136.52, 42.3, 19.677, 12.325, 46682.515, 0.2, 
  114.767, 6.41, 19.3, 18.8, "", 2.5, 80.9, 0.94}, 
 {"DNK", "Europe", "Denmark", "2020-03-28", 2366., 166., 135.143, 65., 13., 
  7.429, 408.48, 28.659, 23.332, 11.222, 2.244, 1.283, 1.49, "", "", "", "", 
  "", "", "", "", 1383., 22179., 3.829, 0.239, 1322., 0.228, 0.102, 9.8, 
  "tests performed", "", "", "", "", "", "", "", "", "", 72.22, 5.792203*^6, 
  136.52, 42.3, 19.677, 12.325, 46682.515, 0.2, 114.767, 6.41, 19.3, 18.8, 
  "", 2.5, 80.9, 0.94}, {"DNK", "Europe", "Denmark", "2020-03-29", 2564., 
  198., 150., 72., 7., 8.429, 442.664, 34.184, 25.897, 12.431, 1.209, 1.455, 
  1.5, "", "", "", "", "", "", 9.618, 1.661, 1301., 23480., 4.054, 0.225, 
  1432., 0.247, 0.105, 9.5, "tests performed", "", "", "", "", "", "", "", 
  "", "", 72.22, 5.792203*^6, 136.52, 42.3, 19.677, 12.325, 46682.515, 0.2, 
  114.767, 6.41, 19.3, 18.8, "", 2.5, 80.9, 0.94}, 
 {"DNK", "Europe", "Denmark", "2020-03-30", 2755., 191., 169., 77., 5., 
  7.571, 475.639, 32.975, 29.177, 13.294, 0.863, 1.307, 1.5, "", "", "", "", 
  "", "", "", "", 3218., 26698., 4.609, 0.556, 1731., 0.299, 0.098, 10.2, 
  "tests performed", "", "", "", "", "", "", "", "", "", 72.22, 5.792203*^6, 
  136.52, 42.3, 19.677, 12.325, 46682.515, 0.2, 114.767, 6.41, 19.3, 18.8, 
  "", 2.5, 80.9, 0.94}, {"DNK", "Europe", "Denmark", "2020-03-31", 3039., 
  284., 188.714, 90., 13., 8.286, 524.671, 49.031, 32.581, 15.538, 2.244, 
  1.43, 1.49, "", "", "", "", "", "", "", "", 3209., 29907., 5.163, 0.554, 
  2029., 0.35, 0.093, 10.8, "tests performed", "", "", "", "", "", "", "", 
  "", "", 72.22, 5.792203*^6, 136.52, 42.3, 19.677, 12.325, 46682.515, 0.2, 
  114.767, 6.41, 19.3, 18.8, "", 2.5, 80.9, 0.94}, 
 {"DNK", "Europe", "Denmark", "2020-04-01", 3290., 251., 204., 104., 14., 
  10., 568.005, 43.334, 35.22, 17.955, 2.417, 1.726, 1.46, "", "", "", "", 
  "", "", "", "", 3558., 33465., 5.778, 0.614, 2341., 0.404, 0.087, 11.5, 
  "tests performed", "", "", "", "", "", "", "", "", "", 72.22, 5.792203*^6, 
  136.52, 42.3, 19.677, 12.325, 46682.515, 0.2, 114.767, 6.41, 19.3, 18.8, 
  "", 2.5, 80.9, 0.94}, {"DNK", "Europe", "Denmark", "2020-04-02", 3573., 
  283., 221.429, 123., 19., 11.714, 616.864, 48.859, 38.229, 21.235, 3.28, 
  2.022, 1.45, "", "", "", "", "", "", "", "", 5749., 39214., 6.77, 0.993, 
  2933., 0.506, 0.075, 13.2, "tests performed", "", "", "", "", "", "", "", 
  "", "", 72.22, 5.792203*^6, 136.52, 42.3, 19.677, 12.325, 46682.515, 0.2, 
  114.767, 6.41, 19.3, 18.8, "", 2.5, 80.9, 0.94}, 
 {"DNK", "Europe", "Denmark", "2020-04-03", 3946., 373., 249.429, 139., 16., 
  12.429, 681.261, 64.397, 43.063, 23.998, 2.762, 2.146, 1.43, "", "", "", 
  "", "", "", "", "", 6615., 45829., 7.912, 1.142, 3576., 0.617, 0.07, 14.3, 
  "tests performed", "", "", "", "", "", "", "", "", "", 72.22, 5.792203*^6, 
  136.52, 42.3, 19.677, 12.325, 46682.515, 0.2, 114.767, 6.41, 19.3, 18.8, 
  "", 2.5, 80.9, 0.94}, {"DNK", "Europe", "Denmark", "2020-04-04", 4269., 
  323., 271.857, 161., 22., 13.714, 737.025, 55.765, 46.935, 27.796, 3.798, 
  2.368, 1.39, "", "", "", "", "", "", "", "", 3685., 49514., 8.548, 0.636, 
  3905., 0.674, 0.07, 14.4, "tests performed", "", "", "", "", "", "", "", 
  "", "", 72.22, 5.792203*^6, 136.52, 42.3, 19.677, 12.325, 46682.515, 0.2, 
  114.767, 6.41, 19.3, 18.8, "", 2.5, 80.9, 0.94}, 
 {"DNK", "Europe", "Denmark", "2020-04-05", 4561., 292., 285.286, 179., 18., 
  15.286, 787.438, 50.413, 49.253, 30.904, 3.108, 2.639, 1.34, "", "", "", 
  "", "", "", 5.569, 0.962, 2187., 51701., 8.926, 0.378, 4032., 0.696, 0.071, 
  14.1, "tests performed", "", "", "", "", "", "", "", "", "", 72.22, 
  5.792203*^6, 136.52, 42.3, 19.677, 12.325, 46682.515, 0.2, 114.767, 6.41, 
  19.3, 18.8, "", 2.5, 80.9, 0.94}, {"DNK", "Europe", "Denmark", 
  "2020-04-06", 4875., 314., 302.857, 187., 8., 15.714, 841.649, 54.211, 
  52.287, 32.285, 1.381, 2.713, 1.28, "", "", "", "", "", "", "", "", 6529., 
  58230., 10.053, 1.127, 4505., 0.778, 0.067, 14.9, "tests performed", "", 
  "", "", "", "", "", "", "", "", 72.22, 5.792203*^6, 136.52, 42.3, 19.677, 
  12.325, 46682.515, 0.2, 114.767, 6.41, 19.3, 18.8, "", 2.5, 80.9, 0.94}, 
 {"DNK", "Europe", "Denmark", "2020-04-07", 5266., 391., 318.143, 203., 16., 
  16.143, 909.153, 67.505, 54.926, 35.047, 2.762, 2.787, 1.21, "", "", "", 
  "", "", "", "", "", 6350., 64580., 11.149, 1.096, 4953., 0.855, 0.064, 
  15.6, "tests performed", "", "", "", "", "", "", "", "", "", 72.22, 
  5.792203*^6, 136.52, 42.3, 19.677, 12.325, 46682.515, 0.2, 114.767, 6.41, 
  19.3, 18.8, "", 2.5, 80.9, 0.94}, {"DNK", "Europe", "Denmark", 
  "2020-04-08", 5597., 331., 329.571, 218., 15., 16.286, 966.299, 57.146, 
  56.899, 37.637, 2.59, 2.812, 1.13, "", "", "", "", "", "", "", "", 5608., 
  70188., 12.118, 0.968, 5246., 0.906, 0.063, 15.9, "tests performed", "", 
  "", "", "", "", "", "", "", "", 72.22, 5.792203*^6, 136.52, 42.3, 19.677, 
  12.325, 46682.515, 0.2, 114.767, 6.41, 19.3, 18.8, "", 2.5, 80.9, 0.94}, 
 {"DNK", "Europe", "Denmark", "2020-04-09", 5830., 233., 322.429, 237., 19., 
  16.286, 1006.525, 40.226, 55.666, 40.917, 3.28, 2.812, 1.06, "", "", "", 
  "", "", "", "", "", 2522., 72710., 12.553, 0.435, 4785., 0.826, 0.067, 
  14.8, "tests performed", "", "", "", "", "", "", "", "", "", 72.22, 
  5.792203*^6, 136.52, 42.3, 19.677, 12.325, 46682.515, 0.2, 114.767, 6.41, 
  19.3, 18.8, "", 2.5, 80.9, 0.94}, {"DNK", "Europe", "Denmark", 
  "2020-04-10", 6014., 184., 295.429, 247., 10., 15.429, 1038.292, 31.767, 
  51.005, 42.644, 1.726, 2.664, 1., "", "", "", "", "", "", "", "", 2303., 
  75013., 12.951, 0.398, 4169., 0.72, 0.071, 14.1, "tests performed", "", "", 
  "", "", "", "", "", "", "", 72.22, 5.792203*^6, 136.52, 42.3, 19.677, 
  12.325, 46682.515, 0.2, 114.767, 6.41, 19.3, 18.8, "", 2.5, 80.9, 0.94}, 
 {"DNK", "Europe", "Denmark", "2020-04-11", 6191., 177., 274.571, 260., 13., 
  14.143, 1068.851, 30.558, 47.404, 44.888, 2.244, 2.442, 0.96, "", "", "", 
  "", "", "", "", "", 2210., 77223., 13.332, 0.382, 3958., 0.683, 0.069, 
  14.4, "tests performed", "", "", "", "", "", "", "", "", "", 72.22, 
  5.792203*^6, 136.52, 42.3, 19.677, 12.325, 46682.515, 0.2, 114.767, 6.41, 
  19.3, 18.8, "", 2.5, 80.9, 0.94}, {"DNK", "Europe", "Denmark", 
  "2020-04-12", 6369., 178., 258.286, 273., 13., 13.429, 1099.582, 30.731, 
  44.592, 47.132, 2.244, 2.318, 0.93, "", "", "", "", "", "", 4.766, 0.823, 
  2118., 79341., 13.698, 0.366, 3949., 0.682, 0.065, 15.3, "tests performed", 
  "", "", "", "", "", "", "", "", "", 72.22, 5.792203*^6, 136.52, 42.3, 
  19.677, 12.325, 46682.515, 0.2, 114.767, 6.41, 19.3, 18.8, "", 2.5, 80.9, 
  0.94}, {"DNK", "Europe", "Denmark", "2020-04-13", 6513., 144., 234., 285., 
  12., 14., 1124.443, 24.861, 40.399, 49.204, 2.072, 2.417, 0.91, "", "", "", 
  "", "", "", "", "", 2129., 81470., 14.065, 0.368, 3320., 0.573, 0.07, 14.2, 
  "tests performed", "", "", "", "", "", "", "", "", "", 72.22, 5.792203*^6, 
  136.52, 42.3, 19.677, 12.325, 46682.515, 0.2, 114.767, 6.41, 19.3, 18.8, 
  "", 2.5, 80.9, 0.94}, {"DNK", "Europe", "Denmark", "2020-04-14", 6706., 
  193., 205.714, 299., 14., 13.714, 1157.763, 33.321, 35.516, 51.621, 2.417, 
  2.368, 0.88, "", "", "", "", "", "", "", "", 6186., 87656., 15.133, 1.068, 
  3297., 0.569, 0.062, 16., "tests performed", "", "", "", "", "", "", "", 
  "", "", 72.22, 5.792203*^6, 136.52, 42.3, 19.677, 12.325, 46682.515, 0.2, 
  114.767, 6.41, 19.3, 18.8, "", 2.5, 80.9, 0.94}, 
 {"DNK", "Europe", "Denmark", "2020-04-15", 6876., 170., 182.714, 309., 10., 
  13., 1187.113, 29.35, 31.545, 53.348, 1.726, 2.244, 0.87, "", "", "", "", 
  "", "", "", "", 5600., 93256., 16.1, 0.967, 3295., 0.569, 0.055, 18., 
  "tests performed", "", "", "", "", "", "", "", "", "", 68.52, 5.792203*^6, 
  136.52, 42.3, 19.677, 12.325, 46682.515, 0.2, 114.767, 6.41, 19.3, 18.8, 
  "", 2.5, 80.9, 0.94}, {"DNK", "Europe", "Denmark", "2020-04-16", 7074., 
  198., 177.714, 321., 12., 12., 1221.297, 34.184, 30.682, 55.419, 2.072, 
  2.072, 0.87, "", "", "", "", "", "", "", "", 5299., 98555., 17.015, 0.915, 
  3692., 0.637, 0.048, 20.8, "tests performed", "", "", "", "", "", "", "", 
  "", "", 68.52, 5.792203*^6, 136.52, 42.3, 19.677, 12.325, 46682.515, 0.2, 
  114.767, 6.41, 19.3, 18.8, "", 2.5, 80.9, 0.94}, 
 {"DNK", "Europe", "Denmark", "2020-04-17", 7268., 194., 179.143, 336., 15., 
  12.714, 1254.79, 33.493, 30.928, 58.009, 2.59, 2.195, 0.87, "", "", "", "", 
  "", "", "", "", 4773., 103328., 17.839, 0.824, 4045., 0.698, 0.044, 22.6, 
  "tests performed", "", "", "", "", "", "", "", "", "", 68.52, 5.792203*^6, 
  136.52, 42.3, 19.677, 12.325, 46682.515, 0.2, 114.767, 6.41, 19.3, 18.8, 
  "", 2.5, 80.9, 0.94}, {"DNK", "Europe", "Denmark", "2020-04-18", 7437., 
  169., 178., 346., 10., 12.286, 1283.967, 29.177, 30.731, 59.735, 1.726, 
  2.121, 0.87, "", "", "", "", "", "", "", "", 2271., 105599., 18.231, 0.392, 
  4054., 0.7, 0.044, 22.8, "tests performed", "", "", "", "", "", "", "", "", 
  "", 68.52, 5.792203*^6, 136.52, 42.3, 19.677, 12.325, 46682.515, 0.2, 
  114.767, 6.41, 19.3, 18.8, "", 2.5, 80.9, 0.94}, 
 {"DNK", "Europe", "Denmark", "2020-04-19", 7580., 143., 173., 355., 9., 
  11.714, 1308.656, 24.688, 29.868, 61.289, 1.554, 2.022, 0.88, "", "", "", 
  "", "", "", 3.366, 0.581, 1860., 107459., 18.552, 0.321, 4017., 0.694, 
  0.043, 23.2, "tests performed", "", "", "", "", "", "", "", "", "", 68.52, 
  5.792203*^6, 136.52, 42.3, 19.677, 12.325, 46682.515, 0.2, 114.767, 6.41, 
  19.3, 18.8, "", 2.5, 80.9, 0.94}, {"DNK", "Europe", "Denmark", 
  "2020-04-20", 7711., 131., 171.143, 364., 9., 11.286, 1331.272, 22.617, 
  29.547, 62.843, 1.554, 1.948, 0.88, "", "", "", "", "", "", "", "", 6642., 
  114101., 19.699, 1.147, 4662., 0.805, 0.037, 27.2, "tests performed", "", 
  "", "", "", "", "", "", "", "", 68.52, 5.792203*^6, 136.52, 42.3, 19.677, 
  12.325, 46682.515, 0.2, 114.767, 6.41, 19.3, 18.8, "", 2.5, 80.9, 0.94}, 
 {"DNK", "Europe", "Denmark", "2020-04-21", 7891., 180., 169.286, 370., 6., 
  10.143, 1362.349, 31.076, 29.226, 63.879, 1.036, 1.751, 0.88, "", "", "", 
  "", "", "", "", "", 9745., 123846., 21.382, 1.682, 5170., 0.893, 0.033, 
  30.5, "tests performed", "", "", "", "", "", "", "", "", "", 68.52, 
  5.792203*^6, 136.52, 42.3, 19.677, 12.325, 46682.515, 0.2, 114.767, 6.41, 
  19.3, 18.8, "", 2.5, 80.9, 0.94}, {"DNK", "Europe", "Denmark", 
  "2020-04-22", 8108., 217., 176., 384., 14., 10.714, 1399.813, 37.464, 
  30.386, 66.296, 2.417, 1.85, 0.89, "", "", "", "", "", "", "", "", 11580., 
  135426., 23.381, 1.999, 6024., 1.04, 0.029, 34.2, "tests performed", "", 
  "", "", "", "", "", "", "", "", 68.52, 5.792203*^6, 136.52, 42.3, 19.677, 
  12.325, 46682.515, 0.2, 114.767, 6.41, 19.3, 18.8, "", 2.5, 80.9, 0.94}, 
 {"DNK", "Europe", "Denmark", "2020-04-23", 8271., 163., 171., 394., 10., 
  10.429, 1427.954, 28.141, 29.522, 68.022, 1.726, 1.8, 0.88, "", "", "", "", 
  "", "", "", "", 12459., 147885., 25.532, 2.151, 7047., 1.217, 0.024, 41.2, 
  "tests performed", "", "", "", "", "", "", "", "", "", 68.52, 5.792203*^6, 
  136.52, 42.3, 19.677, 12.325, 46682.515, 0.2, 114.767, 6.41, 19.3, 18.8, 
  "", 2.5, 80.9, 0.94}, {"DNK", "Europe", "Denmark", "2020-04-24", 8408., 
  137., 162.857, 403., 9., 9.571, 1451.607, 23.652, 28.117, 69.576, 1.554, 
  1.652, 0.88, "", "", "", "", "", "", "", "", 14781., 162666., 28.084, 
  2.552, 8477., 1.464, 0.019, 52.1, "tests performed", "", "", "", "", "", 
  "", "", "", "", 68.52, 5.792203*^6, 136.52, 42.3, 19.677, 12.325, 
  46682.515, 0.2, 114.767, 6.41, 19.3, 18.8, "", 2.5, 80.9, 0.94}, 
 {"DNK", "Europe", "Denmark", "2020-04-25", 8643., 235., 172.286, 418., 15., 
  10.286, 1492.178, 40.572, 29.744, 72.166, 2.59, 1.776, 0.89, "", "", "", 
  "", "", "", "", "", 12416., 175082., 30.227, 2.144, 9926., 1.714, 0.017, 
  57.6, "tests performed", "", "", "", "", "", "", "", "", "", 68.52, 
  5.792203*^6, 136.52, 42.3, 19.677, 12.325, 46682.515, 0.2, 114.767, 6.41, 
  19.3, 18.8, "", 2.5, 80.9, 0.94}, {"DNK", "Europe", "Denmark", 
  "2020-04-26", 8773., 130., 170.429, 422., 4., 9.571, 1514.622, 22.444, 
  29.424, 72.857, 0.691, 1.652, 0.88, "", "", "", "", "", "", 3.588, 0.619, 
  10301., 185383., 32.006, 1.778, 11132., 1.922, 0.015, 65.3, 
  "tests performed", "", "", "", "", "", "", "", "", "", 68.52, 5.792203*^6, 
  136.52, 42.3, 19.677, 12.325, 46682.515, 0.2, 114.767, 6.41, 19.3, 18.8, 
  "", 2.5, 80.9, 0.94}, {"DNK", "Europe", "Denmark", "2020-04-27", 8896., 
  123., 169.286, 427., 5., 9., 1535.858, 21.235, 29.226, 73.72, 0.863, 1.554, 
  0.87, "", "", "", "", "", "", "", "", 17341., 202724., 34.999, 2.994, 
  12660., 2.186, 0.013, 74.8, "tests performed", "", "", "", "", "", "", "", 
  "", "", 68.52, 5.792203*^6, 136.52, 42.3, 19.677, 12.325, 46682.515, 0.2, 
  114.767, 6.41, 19.3, 18.8, "", 2.5, 80.9, 0.94}, 
 {"DNK", "Europe", "Denmark", "2020-04-28", 9049., 153., 165.429, 434., 7., 
  9.143, 1562.273, 26.415, 28.561, 74.928, 1.209, 1.578, 0.86, "", "", "", 
  "", "", "", "", "", 16262., 218986., 37.807, 2.808, 13591., 2.346, 0.012, 
  82.2, "tests performed", "", "", "", "", "", "", "", "", "", 68.52, 
  5.792203*^6, 136.52, 42.3, 19.677, 12.325, 46682.515, 0.2, 114.767, 6.41, 
  19.3, 18.8, "", 2.5, 80.9, 0.94}, {"DNK", "Europe", "Denmark", 
  "2020-04-29", 9206., 157., 156.857, 443., 9., 8.429, 1589.378, 27.105, 
  27.081, 76.482, 1.554, 1.455, 0.86, "", "", "", "", "", "", "", "", 16058., 
  235044., 40.579, 2.772, 14231., 2.457, 0.011, 90.7, "tests performed", "", 
  "", "", "", "", "", "", "", "", 68.52, 5.792203*^6, 136.52, 42.3, 19.677, 
  12.325, 46682.515, 0.2, 114.767, 6.41, 19.3, 18.8, "", 2.5, 80.9, 0.94}, 
 {"DNK", "Europe", "Denmark", "2020-04-30", 9356., 150., 155., 452., 9., 
  8.286, 1615.275, 25.897, 26.76, 78.036, 1.554, 1.43, 0.85, "", "", "", "", 
  "", "", "", "", 15935., 250979., 43.33, 2.751, 14728., 2.543, 0.011, 95., 
  "tests performed", "", "", "", "", "", "", "", "", "", 68.52, 5.792203*^6, 
  136.52, 42.3, 19.677, 12.325, 46682.515, 0.2, 114.767, 6.41, 19.3, 18.8, 
  "", 2.5, 80.9, 0.94}, {"DNK", "Europe", "Denmark", "2020-05-01", 9509., 
  153., 157.286, 460., 8., 8.143, 1641.69, 26.415, 27.155, 79.417, 1.381, 
  1.406, 0.85, "", "", "", "", "", "", "", "", 14432., 265411., 45.822, 
  2.492, 14678., 2.534, 0.011, 93.3, "tests performed", "", "", "", "", "", 
  "", "", "", "", 68.52, 5.792203*^6, 136.52, 42.3, 19.677, 12.325, 
  46682.515, 0.2, 114.767, 6.41, 19.3, 18.8, "", 2.5, 80.9, 0.94}, 
 {"DNK", "Europe", "Denmark", "2020-05-02", 9605., 96., 137.429, 475., 15., 
  8.143, 1658.264, 16.574, 23.726, 82.007, 2.59, 1.406, 0.84, "", "", "", "", 
  "", "", "", "", 11149., 276560., 47.747, 1.925, 14497., 2.503, 0.009, 
  105.5, "tests performed", "", "", "", "", "", "", "", "", "", 68.52, 
  5.792203*^6, 136.52, 42.3, 19.677, 12.325, 46682.515, 0.2, 114.767, 6.41, 
  19.3, 18.8, "", 2.5, 80.9, 0.94}, {"DNK", "Europe", "Denmark", 
  "2020-05-03", 9721., 116., 135.429, 484., 9., 8.857, 1678.291, 20.027, 
  23.381, 83.561, 1.554, 1.529, 0.85, "", "", "", "", "", "", 2.34, 0.404, 
  9001., 285561., 49.301, 1.554, 14311., 2.471, 0.009, 105.7, 
  "tests performed", "", "", "", "", "", "", "", "", "", 68.52, 5.792203*^6, 
  136.52, 42.3, 19.677, 12.325, 46682.515, 0.2, 114.767, 6.41, 19.3, 18.8, 
  "", 2.5, 80.9, 0.94}, {"DNK", "Europe", "Denmark", "2020-05-04", 9868., 
  147., 138.857, 493., 9., 9.429, 1703.67, 25.379, 23.973, 85.114, 1.554, 
  1.628, 0.85, "", "", "", "", "", "", "", "", 17830., 303391., 52.379, 
  3.078, 14381., 2.483, 0.01, 103.6, "tests performed", "", "", "", "", "", 
  "", "", "", "", 68.52, 5.792203*^6, 136.52, 42.3, 19.677, 12.325, 
  46682.515, 0.2, 114.767, 6.41, 19.3, 18.8, "", 2.5, 80.9, 0.94}, 
 {"DNK", "Europe", "Denmark", "2020-05-05", 10019., 151., 138.571, 503., 10., 
  9.857, 1729.739, 26.07, 23.924, 86.841, 1.726, 1.702, 0.84, "", "", "", "", 
  "", "", "", "", 16018., 319409., 55.145, 2.765, 14346., 2.477, 0.01, 103.5, 
  "tests performed", "", "", "", "", "", "", "", "", "", 68.52, 5.792203*^6, 
  136.52, 42.3, 19.677, 12.325, 46682.515, 0.2, 114.767, 6.41, 19.3, 18.8, 
  "", 2.5, 80.9, 0.94}, {"DNK", "Europe", "Denmark", "2020-05-06", 10136., 
  117., 132.857, 506., 3., 9., 1749.939, 20.2, 22.937, 87.359, 0.518, 1.554, 
  0.83, "", "", "", "", "", "", "", "", 14525., 333934., 57.652, 2.508, 
  14127., 2.439, 0.009, 106.3, "tests performed", "", "", "", "", "", "", "", 
  "", "", 68.52, 5.792203*^6, 136.52, 42.3, 19.677, 12.325, 46682.515, 0.2, 
  114.767, 6.41, 19.3, 18.8, "", 2.5, 80.9, 0.94}, 
 {"DNK", "Europe", "Denmark", "2020-05-07", 10281., 145., 132.143, 514., 8., 
  8.857, 1774.972, 25.034, 22.814, 88.74, 1.381, 1.529, 0.82, "", "", "", "", 
  "", "", "", "", 14414., 348348., 60.141, 2.489, 13910., 2.402, 0.009, 
  105.3, "tests performed", "", "", "", "", "", "", "", "", "", 68.52, 
  5.792203*^6, 136.52, 42.3, 19.677, 12.325, 46682.515, 0.2, 114.767, 6.41, 
  19.3, 18.8, "", 2.5, 80.9, 0.94}, {"DNK", "Europe", "Denmark", 
  "2020-05-08", 10416., 135., 129.571, 522., 8., 8.857, 1798.28, 23.307, 
  22.37, 90.121, 1.381, 1.529, 0.81, "", "", "", "", "", "", "", "", 8378., 
  356726., 61.587, 1.446, 13045., 2.252, 0.01, 100.7, "tests performed", "", 
  "", "", "", "", "", "", "", "", 68.52, 5.792203*^6, 136.52, 42.3, 19.677, 
  12.325, 46682.515, 0.2, 114.767, 6.41, 19.3, 18.8, "", 2.5, 80.9, 0.94}, 
 {"DNK", "Europe", "Denmark", "2020-05-09", 10517., 101., 130.286, 526., 4., 
  7.286, 1815.717, 17.437, 22.493, 90.812, 0.691, 1.258, 0.79, "", "", "", 
  "", "", "", "", "", 8250., 364976., 63.012, 1.424, 12631., 2.181, 0.01, 
  96.9, "tests performed", "", "", "", "", "", "", "", "", "", 68.52, 
  5.792203*^6, 136.52, 42.3, 19.677, 12.325, 46682.515, 0.2, 114.767, 6.41, 
  19.3, 18.8, "", 2.5, 80.9, 0.94}, {"DNK", "Europe", "Denmark", 
  "2020-05-10", 10627., 110., 129.429, 529., 3., 6.429, 1834.708, 18.991, 
  22.345, 91.33, 0.518, 1.11, 0.76, "", "", "", "", "", "", 1.623, 0.28, 
  6693., 371669., 64.167, 1.156, 12301., 2.124, 0.011, 95., 
  "tests performed", "", "", "", "", "", "", "", "", "", 68.52, 5.792203*^6, 
  136.52, 42.3, 19.677, 12.325, 46682.515, 0.2, 114.767, 6.41, 19.3, 18.8, 
  "", 2.5, 80.9, 0.94}, {"DNK", "Europe", "Denmark", "2020-05-11", 10711., 
  84., 120.429, 533., 4., 5.714, 1849.21, 14.502, 20.791, 92.02, 0.691, 
  0.987, 0.74, "", "", "", "", "", "", "", "", 16449., 388118., 67.007, 2.84, 
  12104., 2.09, 0.01, 100.5, "tests performed", "", "", "", "", "", "", "", 
  "", "", 68.52, 5.792203*^6, 136.52, 42.3, 19.677, 12.325, 46682.515, 0.2, 
  114.767, 6.41, 19.3, 18.8, "", 2.5, 80.9, 0.94}, 
 {"DNK", "Europe", "Denmark", "2020-05-12", 10789., 78., 110., 527., -6., 
  3.429, 1862.676, 13.466, 18.991, 90.984, -1.036, 0.592, 0.72, "", "", "", 
  "", "", "", "", "", 14777., 402895., 69.558, 2.551, 11927., 2.059, 0.009, 
  108.4, "tests performed", "", "", "", "", "", "", "", "", "", 68.52, 
  5.792203*^6, 136.52, 42.3, 19.677, 12.325, 46682.515, 0.2, 114.767, 6.41, 
  19.3, 18.8, "", 2.5, 80.9, 0.94}, {"DNK", "Europe", "Denmark", 
  "2020-05-13", 10865., 76., 104.143, 533., 6., 3.857, 1875.798, 13.121, 
  17.98, 92.02, 1.036, 0.666, 0.7, "", "", "", "", "", "", "", "", 14713., 
  417608., 72.098, 2.54, 11953., 2.064, 0.009, 114.8, "tests performed", "", 
  "", "", "", "", "", "", "", "", 68.52, 5.792203*^6, 136.52, 42.3, 19.677, 
  12.325, 46682.515, 0.2, 114.767, 6.41, 19.3, 18.8, "", 2.5, 80.9, 0.94}, 
 {"DNK", "Europe", "Denmark", "2020-05-14", 10911., 46., 90., 537., 4., 
  3.286, 1883.739, 7.942, 15.538, 92.711, 0.691, 0.567, 0.7, 35., 6.043, 
  147., 25.379, "", "", "", "", 12977., 430585., 74.339, 2.24, 11748., 2.028, 
  0.008, 130.5, "tests performed", "", "", "", "", "", "", "", "", "", 68.52, 
  5.792203*^6, 136.52, 42.3, 19.677, 12.325, 46682.515, 0.2, 114.767, 6.41, 
  19.3, 18.8, "", 2.5, 80.9, 0.94}, {"DNK", "Europe", "Denmark", 
  "2020-05-15", 10989., 78., 81.857, 537., 0., 2.143, 1897.206, 13.466, 
  14.132, 92.711, 0., 0.37, 0.7, 32., 5.525, 137., 23.652, "", "", "", "", 
  12650., 443235., 76.523, 2.184, 12358., 2.134, 0.007, 151., 
  "tests performed", "", "", "", "", "", "", "", "", "", 68.52, 5.792203*^6, 
  136.52, 42.3, 19.677, 12.325, 46682.515, 0.2, 114.767, 6.41, 19.3, 18.8, 
  "", 2.5, 80.9, 0.94}, {"DNK", "Europe", "Denmark", "2020-05-16", 11056., 
  67., 77., 543., 6., 2.429, 1908.773, 11.567, 13.294, 93.747, 1.036, 0.419, 
  0.71, 28., 4.834, 140., 24.17, "", "", "", "", 7715., 450950., 77.855, 
  1.332, 12282., 2.12, 0.006, 159.5, "tests performed", "", "", "", "", "", 
  "", "", "", "", 68.52, 5.792203*^6, 136.52, 42.3, 19.677, 12.325, 
  46682.515, 0.2, 114.767, 6.41, 19.3, 18.8, "", 2.5, 80.9, 0.94}, 
 {"DNK", "Europe", "Denmark", "2020-05-17", 11125., 69., 71.143, 547., 4., 
  2.571, 1920.685, 11.913, 12.283, 94.437, 0.691, 0.444, 0.71, 27., 4.661, 
  133., 22.962, "", "", 1.093, 0.189, 7094., 458044., 79.079, 1.225, 12339., 
  2.13, 0.006, 173.4, "tests performed", "", "", "", "", "", "", "", "", "", 
  68.52, 5.792203*^6, 136.52, 42.3, 19.677, 12.325, 46682.515, 0.2, 114.767, 
  6.41, 19.3, 18.8, "", 2.5, 80.9, 0.94}, {"DNK", "Europe", "Denmark", 
  "2020-05-18", 11166., 41., 65., 548., 1., 2.143, 1927.764, 7.078, 11.222, 
  94.61, 0.173, 0.37, 0.72, 26., 4.489, 144., 24.861, "", "", "", "", 15262., 
  473306., 81.714, 2.635, 12170., 2.101, 0.005, 187.2, "tests performed", "", 
  "", "", "", "", "", "", "", "", 68.52, 5.792203*^6, 136.52, 42.3, 19.677, 
  12.325, 46682.515, 0.2, 114.767, 6.41, 19.3, 18.8, "", 2.5, 80.9, 0.94}, 
 {"DNK", "Europe", "Denmark", "2020-05-19", 11242., 76., 64.714, 551., 3., 
  3.429, 1940.885, 13.121, 11.173, 95.128, 0.518, 0.592, 0.73, 25., 4.316, 
  141., 24.343, "", "", "", "", 14906., 488212., 84.288, 2.573, 12188., 
  2.104, 0.005, 188.3, "tests performed", "", "", "", "", "", "", "", "", "", 
  68.52, 5.792203*^6, 136.52, 42.3, 19.677, 12.325, 46682.515, 0.2, 114.767, 
  6.41, 19.3, 18.8, "", 2.5, 80.9, 0.94}, {"DNK", "Europe", "Denmark", 
  "2020-05-20", 11315., 73., 64.286, 554., 3., 3., 1953.488, 12.603, 11.099, 
  95.646, 0.518, 0.518, 0.74, 25., 4.316, 127., 21.926, "", "", "", "", 
  14432., 502644., 86.779, 2.492, 12148., 2.097, 0.005, 189., 
  "tests performed", "", "", "", "", "", "", "", "", "", 68.52, 5.792203*^6, 
  136.52, 42.3, 19.677, 12.325, 46682.515, 0.2, 114.767, 6.41, 19.3, 18.8, 
  "", 2.5, 80.9, 0.94}, {"DNK", "Europe", "Denmark", "2020-05-21", 11380., 
  65., 67., 561., 7., 3.429, 1964.71, 11.222, 11.567, 96.854, 1.209, 0.592, 
  0.74, 23., 3.971, 122., 21.063, "", "", "", "", 8505., 511149., 88.248, 
  1.468, 11509., 1.987, 0.006, 171.8, "tests performed", "", "", "", "", "", 
  "", "", "", "", 68.52, 5.792203*^6, 136.52, 42.3, 19.677, 12.325, 
  46682.515, 0.2, 114.767, 6.41, 19.3, 18.8, "", 2.5, 80.9, 0.94}, 
 {"DNK", "Europe", "Denmark", "2020-05-22", 11428., 48., 62.714, 561., 0., 
  3.429, 1972.997, 8.287, 10.827, 96.854, 0., 0.592, 0.74, 23., 3.971, 119., 
  20.545, "", "", "", "", 12316., 523465., 90.374, 2.126, 11461., 1.979, 
  0.005, 182.8, "tests performed", "", "", "", "", "", "", "", "", "", 62.96, 
  5.792203*^6, 136.52, 42.3, 19.677, 12.325, 46682.515, 0.2, 114.767, 6.41, 
  19.3, 18.8, "", 2.5, 80.9, 0.94}, {"DNK", "Europe", "Denmark", 
  "2020-05-23", 11487., 59., 61.571, 561., 0., 2.571, 1983.183, 10.186, 
  10.63, 96.854, 0., 0.444, 0.74, 19., 3.28, 118., 20.372, "", "", "", "", 
  8804., 532269., 91.894, 1.52, 11617., 2.006, 0.005, 188.7, 
  "tests performed", "", "", "", "", "", "", "", "", "", 62.96, 5.792203*^6, 
  136.52, 42.3, 19.677, 12.325, 46682.515, 0.2, 114.767, 6.41, 19.3, 18.8, 
  "", 2.5, 80.9, 0.94}, {"DNK", "Europe", "Denmark", "2020-05-24", 11559., 
  72., 62., 562., 1., 2.143, 1995.614, 12.431, 10.704, 97.027, 0.173, 0.37, 
  0.75, 21., 3.626, 115., 19.854, "", "", 1.11, 0.192, 8687., 540956., 
  93.394, 1.5, 11845., 2.045, 0.005, 191., "tests performed", "", "", "", "", 
  "", "", "", "", "", 62.96, 5.792203*^6, 136.52, 42.3, 19.677, 12.325, 
  46682.515, 0.2, 114.767, 6.41, 19.3, 18.8, "", 2.5, 80.9, 0.94}, 
 {"DNK", "Europe", "Denmark", "2020-05-25", 11586., 27., 60., 563., 1., 
  2.143, 2000.275, 4.661, 10.359, 97.2, 0.173, 0.37, 0.74, 20., 3.453, 116., 
  20.027, "", "", "", "", 18300., 559256., 96.553, 3.159, 12279., 2.12, 
  0.005, 204.7, "tests performed", "", "", "", "", "", "", "", "", "", 60.19, 
  5.792203*^6, 136.52, 42.3, 19.677, 12.325, 46682.515, 0.2, 114.767, 6.41, 
  19.3, 18.8, "", 2.5, 80.9, 0.94}, {"DNK", "Europe", "Denmark", 
  "2020-05-26", 11627., 41., 55., 563., 0., 1.714, 2007.354, 7.078, 9.496, 
  97.2, 0., 0.296, 0.74, 23., 3.971, 112., 19.336, "", "", "", "", 15980., 
  575236., 99.312, 2.759, 12432., 2.146, 0.004, 226., "tests performed", "", 
  "", "", "", "", "", "", "", "", 60.19, 5.792203*^6, 136.52, 42.3, 19.677, 
  12.325, 46682.515, 0.2, 114.767, 6.41, 19.3, 18.8, "", 2.5, 80.9, 0.94}, 
 {"DNK", "Europe", "Denmark", "2020-05-27", 11680., 53., 52.143, 565., 2., 
  1.571, 2016.504, 9.15, 9.002, 97.545, 0.345, 0.271, 0.75, 22., 3.798, 107., 
  18.473, "", "", "", "", 14781., 590017., 101.864, 2.552, 12482., 2.155, 
  0.004, 239.4, "tests performed", "", "", "", "", "", "", "", "", "", 60.19, 
  5.792203*^6, 136.52, 42.3, 19.677, 12.325, 46682.515, 0.2, 114.767, 6.41, 
  19.3, 18.8, "", 2.5, 80.9, 0.94}, {"DNK", "Europe", "Denmark", 
  "2020-05-28", 11712., 32., 47.429, 568., 3., 1., 2022.029, 5.525, 8.188, 
  98.063, 0.518, 0.173, 0.77, 20., 3.453, 110., 18.991, "", "", "", "", 
  13141., 603158., 104.133, 2.269, 13144., 2.269, 0.004, 277.1, 
  "tests performed", "", "", "", "", "", "", "", "", "", 60.19, 5.792203*^6, 
  136.52, 42.3, 19.677, 12.325, 46682.515, 0.2, 114.767, 6.41, 19.3, 18.8, 
  "", 2.5, 80.9, 0.94}, {"DNK", "Europe", "Denmark", "2020-05-29", 11793., 
  81., 52.143, 568., 0., 1., 2036.013, 13.984, 9.002, 98.063, 0., 0.173, 
  0.78, 18., 3.108, 106., 18.3, "", "", "", "", 11786., 614944., 106.168, 
  2.035, 13068., 2.256, 0.004, 250.6, "tests performed", "", "", "", "", "", 
  "", "", "", "", 60.19, 5.792203*^6, 136.52, 42.3, 19.677, 12.325, 
  46682.515, 0.2, 114.767, 6.41, 19.3, 18.8, "", 2.5, 80.9, 0.94}, 
 {"DNK", "Europe", "Denmark", "2020-05-30", 11833., 40., 49.429, 571., 3., 
  1.429, 2042.919, 6.906, 8.534, 98.581, 0.518, 0.247, 0.78, 20., 3.453, 
  100., 17.265, "", "", "", "", 7181., 622125., 107.407, 1.24, 12837., 2.216, 
  0.004, 259.7, "tests performed", "", "", "", "", "", "", "", "", "", 60.19, 
  5.792203*^6, 136.52, 42.3, 19.677, 12.325, 46682.515, 0.2, 114.767, 6.41, 
  19.3, 18.8, "", 2.5, 80.9, 0.94}, {"DNK", "Europe", "Denmark", 
  "2020-05-31", 11869., 36., 44.286, 574., 3., 1.714, 2049.134, 6.215, 7.646, 
  99.099, 0.518, 0.296, 0.77, 20., 3.453, 98., 16.919, "", "", 0.888, 0.153, 
  7648., 629773., 108.728, 1.32, 12688., 2.191, 0.003, 286.5, 
  "tests performed", "", "", "", "", "", "", "", "", "", 60.19, 5.792203*^6, 
  136.52, 42.3, 19.677, 12.325, 46682.515, 0.2, 114.767, 6.41, 19.3, 18.8, 
  "", 2.5, 80.9, 0.94}, {"DNK", "Europe", "Denmark", "2020-06-01", 11899., 
  30., 44.714, 576., 2., 1.857, 2054.313, 5.179, 7.72, 99.444, 0.345, 0.321, 
  0.77, 20., 3.453, 103., 17.783, "", "", "", "", 8745., 638518., 110.238, 
  1.51, 11323., 1.955, 0.004, 253.2, "tests performed", "", "", "", "", "", 
  "", "", "", "", 60.19, 5.792203*^6, 136.52, 42.3, 19.677, 12.325, 
  46682.515, 0.2, 114.767, 6.41, 19.3, 18.8, "", 2.5, 80.9, 0.94}, 
 {"DNK", "Europe", "Denmark", "2020-06-02", 11934., 35., 43.857, 580., 4., 
  2.429, 2060.356, 6.043, 7.572, 100.135, 0.691, 0.419, 0.78, 21., 3.626, 
  99., 17.092, "", "", "", "", 15549., 654067., 112.922, 2.684, 11262., 
  1.944, 0.004, 256.8, "tests performed", "", "", "", "", "", "", "", "", "", 
  60.19, 5.792203*^6, 136.52, 42.3, 19.677, 12.325, 46682.515, 0.2, 114.767, 
  6.41, 19.3, 18.8, "", 2.5, 80.9, 0.94}, {"DNK", "Europe", "Denmark", 
  "2020-06-03", 11971., 37., 41.571, 580., 0., 2.143, 2066.744, 6.388, 7.177, 
  100.135, 0., 0.37, 0.8, 20., 3.453, 100., 17.265, "", "", "", "", 13383., 
  667450., 115.232, 2.311, 11062., 1.91, 0.004, 266.1, "tests performed", "", 
  "", "", "", "", "", "", "", "", 60.19, 5.792203*^6, 136.52, 42.3, 19.677, 
  12.325, 46682.515, 0.2, 114.767, 6.41, 19.3, 18.8, "", 2.5, 80.9, 0.94}, 
 {"DNK", "Europe", "Denmark", "2020-06-04", 12011., 40., 42.714, 582., 2., 
  2., 2073.65, 6.906, 7.374, 100.48, 0.345, 0.345, 0.83, 17., 2.935, 97., 
  16.747, "", "", "", "", 11865., 679315., 117.281, 2.048, 10880., 1.878, 
  0.004, 254.7, "tests performed", "", "", "", "", "", "", "", "", "", 60.19, 
  5.792203*^6, 136.52, 42.3, 19.677, 12.325, 46682.515, 0.2, 114.767, 6.41, 
  19.3, 18.8, "", 2.5, 80.9, 0.94}, {"DNK", "Europe", "Denmark", 
  "2020-06-05", 12075., 64., 40.286, 586., 4., 2.571, 2084.699, 11.049, 
  6.955, 101.17, 0.691, 0.444, 0.84, 17., 2.935, 85., 14.675, "", "", "", "", 
  9680., 688995., 118.952, 1.671, 10579., 1.826, 0.004, 262.6, 
  "tests performed", "", "", "", "", "", "", "", "", "", 60.19, 5.792203*^6, 
  136.52, 42.3, 19.677, 12.325, 46682.515, 0.2, 114.767, 6.41, 19.3, 18.8, 
  "", 2.5, 80.9, 0.94}, {"DNK", "Europe", "Denmark", "2020-06-06", 12124., 
  49., 41.571, 587., 1., 2.286, 2093.159, 8.46, 7.177, 101.343, 0.173, 0.395, 
  0.84, "", "", 81., 13.984, "", "", "", "", 7986., 696981., 120.331, 1.379, 
  10694., 1.846, 0.004, 257.2, "tests performed", "", "", "", "", "", "", "", 
  "", "", 60.19, 5.792203*^6, 136.52, 42.3, 19.677, 12.325, 46682.515, 0.2, 
  114.767, 6.41, 19.3, 18.8, "", 2.5, 80.9, 0.94}, 
 {"DNK", "Europe", "Denmark", "2020-06-07", 12148., 24., 39.857, 589., 2., 
  2.143, 2097.302, 4.144, 6.881, 101.688, 0.345, 0.37, 0.82, 15., 2.59, 75., 
  12.948, "", "", 0.581, 0.1, 7766., 704747., 121.672, 1.341, 10711., 1.849, 
  0.004, 268.7, "tests performed", "", "", "", "", "", "", "", "", "", 60.19, 
  5.792203*^6, 136.52, 42.3, 19.677, 12.325, 46682.515, 0.2, 114.767, 6.41, 
  19.3, 18.8, "", 2.5, 80.9, 0.94}, {"DNK", "Europe", "Denmark", 
  "2020-06-08", 12162., 14., 37.571, 593., 4., 2.429, 2099.719, 2.417, 6.487, 
  102.379, 0.691, 0.419, 0.81, 16., 2.762, 79., 13.639, "", "", "", "", 
  16855., 721602., 124.582, 2.91, 11869., 2.049, 0.003, 315.9, 
  "tests performed", "", "", "", "", "", "", "", "", "", 57.41, 5.792203*^6, 
  136.52, 42.3, 19.677, 12.325, 46682.515, 0.2, 114.767, 6.41, 19.3, 18.8, 
  "", 2.5, 80.9, 0.94}, {"DNK", "Europe", "Denmark", "2020-06-09", 12201., 
  39., 38.143, 593., 0., 1.857, 2106.452, 6.733, 6.585, 102.379, 0., 0.321, 
  0.83, 15., 2.59, 73., 12.603, "", "", "", "", 15661., 737263., 127.285, 
  2.704, 11885., 2.052, 0.003, 311.6, "tests performed", "", "", "", "", "", 
  "", "", "", "", 57.41, 5.792203*^6, 136.52, 42.3, 19.677, 12.325, 
  46682.515, 0.2, 114.767, 6.41, 19.3, 18.8, "", 2.5, 80.9, 0.94}, 
 {"DNK", "Europe", "Denmark", "2020-06-10", 12216., 15., 35., 593., 0., 
  1.857, 2109.042, 2.59, 6.043, 102.379, 0., 0.321, 0.86, 17., 2.935, 17., 
  2.935, "", "", "", "", 14968., 752231., 129.87, 2.584, 12112., 2.091, 
  0.003, 346.1, "tests performed", "", "", "", "", "", "", "", "", "", 57.41, 
  5.792203*^6, 136.52, 42.3, 19.677, 12.325, 46682.515, 0.2, 114.767, 6.41, 
  19.3, 18.8, "", 2.5, 80.9, 0.94}, {"DNK", "Europe", "Denmark", 
  "2020-06-11", 12235., 19., 32., 593., 0., 1.571, 2112.322, 3.28, 5.525, 
  102.379, 0., 0.271, 0.9, 13., 2.244, 13., 2.244, "", "", "", "", 14613., 
  766844., 132.392, 2.523, 12504., 2.159, 0.003, 390.8, "tests performed", 
  "", "", "", "", "", "", "", "", "", 57.41, 5.792203*^6, 136.52, 42.3, 
  19.677, 12.325, 46682.515, 0.2, 114.767, 6.41, 19.3, 18.8, "", 2.5, 80.9, 
  0.94}, {"DNK", "Europe", "Denmark", "2020-06-12", 12299., 64., 32., 594., 
  1., 1.143, 2123.372, 11.049, 5.525, 102.552, 0.173, 0.197, 0.96, 12., 
  2.072, 12., 2.072, "", "", "", "", 14880., 781724., 134.961, 2.569, 13247., 
  2.287, 0.002, 414., "tests performed", "", "", "", "", "", "", "", "", "", 
  57.41, 5.792203*^6, 136.52, 42.3, 19.677, 12.325, 46682.515, 0.2, 114.767, 
  6.41, 19.3, 18.8, "", 2.5, 80.9, 0.94}, {"DNK", "Europe", "Denmark", 
  "2020-06-13", 12339., 40., 30.714, 597., 3., 1.429, 2130.278, 6.906, 5.303, 
  103.07, 0.518, 0.247, 0.99, 9., 1.554, 9., 1.554, "", "", "", "", 10019., 
  791743., 136.691, 1.73, 13537., 2.337, 0.002, 440.7, "tests performed", "", 
  "", "", "", "", "", "", "", "", 57.41, 5.792203*^6, 136.52, 42.3, 19.677, 
  12.325, 46682.515, 0.2, 114.767, 6.41, 19.3, 18.8, "", 2.5, 80.9, 0.94}, 
 {"DNK", "Europe", "Denmark", "2020-06-14", 12393., 54., 35., 597., 0., 
  1.143, 2139.6, 9.323, 6.043, 103.07, 0., 0.197, 0.99, 9., 1.554, 49., 8.46, 
  "", "", 0.461, 0.08, 9069., 800812., 138.257, 1.566, 13724., 2.369, 0.003, 
  392.1, "tests performed", "", "", "", "", "", "", "", "", "", 57.41, 
  5.792203*^6, 136.52, 42.3, 19.677, 12.325, 46682.515, 0.2, 114.767, 6.41, 
  19.3, 18.8, "", 2.5, 80.9, 0.94}, {"DNK", "Europe", "Denmark", 
  "2020-06-15", 12417., 24., 36.429, 598., 1., 0.714, 2143.744, 4.144, 6.289, 
  103.242, 0.173, 0.123, 0.96, 9., 1.554, 46., 7.942, "", "", "", "", 17725., 
  818537., 141.317, 3.06, 13848., 2.391, 0.003, 380.1, "tests performed", "", 
  "", "", "", "", "", "", "", "", 57.41, 5.792203*^6, 136.52, 42.3, 19.677, 
  12.325, 46682.515, 0.2, 114.767, 6.41, 19.3, 18.8, "", 2.5, 80.9, 0.94}, 
 {"DNK", "Europe", "Denmark", "2020-06-16", 12450., 33., 35.571, 598., 0., 
  0.714, 2149.441, 5.697, 6.141, 103.242, 0., 0.123, 0.99, 8., 1.381, 43., 
  7.424, "", "", "", "", 18209., 836746., 144.461, 3.144, 14212., 2.454, 
  0.003, 399.5, "tests performed", "", "", "", "", "", "", "", "", "", 57.41, 
  5.792203*^6, 136.52, 42.3, 19.677, 12.325, 46682.515, 0.2, 114.767, 6.41, 
  19.3, 18.8, "", 2.5, 80.9, 0.94}, {"DNK", "Europe", "Denmark", 
  "2020-06-17", 12494., 44., 39.714, 598., 0., 0.714, 2157.038, 7.596, 6.857, 
  103.242, 0., 0.123, 1.01, 6., 1.036, 39., 6.733, "", "", "", "", 19224., 
  855970., 147.78, 3.319, 14820., 2.559, 0.003, 373.2, "tests performed", "", 
  "", "", "", "", "", "", "", "", 57.41, 5.792203*^6, 136.52, 42.3, 19.677, 
  12.325, 46682.515, 0.2, 114.767, 6.41, 19.3, 18.8, "", 2.5, 80.9, 0.94}, 
 {"DNK", "Europe", "Denmark", "2020-06-18", 12544., 50., 44.143, 600., 2., 
  1., 2165.67, 8.632, 7.621, 103.588, 0.345, 0.173, 1.03, 6., 1.036, 38., 
  6.561, "", "", "", "", 17511., 873481., 150.803, 3.023, 15234., 2.63, 
  0.003, 345.1, "tests performed", "", "", "", "", "", "", "", "", "", 57.41, 
  5.792203*^6, 136.52, 42.3, 19.677, 12.325, 46682.515, 0.2, 114.767, 6.41, 
  19.3, 18.8, "", 2.5, 80.9, 0.94}, {"DNK", "Europe", "Denmark", 
  "2020-06-19", 12591., 47., 41.714, 600., 0., 0.857, 2173.784, 8.114, 7.202, 
  103.588, 0., 0.148, 1.03, 6., 1.036, 37., 6.388, "", "", "", "", 16991., 
  890472., 153.736, 2.933, 15535., 2.682, 0.003, 372.4, "tests performed", 
  "", "", "", "", "", "", "", "", "", 57.41, 5.792203*^6, 136.52, 42.3, 
  19.677, 12.325, 46682.515, 0.2, 114.767, 6.41, 19.3, 18.8, "", 2.5, 80.9, 
  0.94}, {"DNK", "Europe", "Denmark", "2020-06-20", 12591., 0., 36., 600., 
  0., 0.429, 2173.784, 0., 6.215, 103.588, 0., 0.074, 1.03, 6., 1.036, 39., 
  6.733, "", "", "", "", 12112., 902584., 155.827, 2.091, 15834., 2.734, 
  0.002, 439.8, "tests performed", "", "", "", "", "", "", "", "", "", 57.41, 
  5.792203*^6, 136.52, 42.3, 19.677, 12.325, 46682.515, 0.2, 114.767, 6.41, 
  19.3, 18.8, "", 2.5, 80.9, 0.94}, {"DNK", "Europe", "Denmark", 
  "2020-06-21", 12591., 0., 28.286, 600., 0., 0.429, 2173.784, 0., 4.883, 
  103.588, 0., 0.074, 1.06, 6., 1.036, 38., 6.561, "", "", 0.461, 0.08, 
  11430., 914014., 157.801, 1.973, 16172., 2.792, 0.002, 571.7, 
  "tests performed", "", "", "", "", "", "", "", "", "", 57.41, 5.792203*^6, 
  136.52, 42.3, 19.677, 12.325, 46682.515, 0.2, 114.767, 6.41, 19.3, 18.8, 
  "", 2.5, 80.9, 0.94}, {"DNK", "Europe", "Denmark", "2020-06-22", 12727., 
  136., 44.286, 602., 2., 0.571, 2197.264, 23.48, 7.646, 103.933, 0.345, 
  0.099, 1.11, 7., 1.209, 37., 6.388, "", "", "", "", 21462., 935476., 
  161.506, 3.705, 16706., 2.884, 0.003, 377.2, "tests performed", "", "", "", 
  "", "", "", "", "", "", 57.41, 5.792203*^6, 136.52, 42.3, 19.677, 12.325, 
  46682.515, 0.2, 114.767, 6.41, 19.3, 18.8, "", 2.5, 80.9, 0.94}, 
 {"DNK", "Europe", "Denmark", "2020-06-23", 12761., 34., 44.429, 603., 1., 
  0.714, 2203.134, 5.87, 7.67, 104.105, 0.173, 0.123, 1.06, 8., 1.381, 32., 
  5.525, "", "", "", "", 20914., 956390., 165.117, 3.611, 17092., 2.951, 
  0.003, 384.7, "tests performed", "", "", "", "", "", "", "", "", "", 57.41, 
  5.792203*^6, 136.52, 42.3, 19.677, 12.325, 46682.515, 0.2, 114.767, 6.41, 
  19.3, 18.8, "", 2.5, 80.9, 0.94}, {"DNK", "Europe", "Denmark", 
  "2020-06-24", 12815., 54., 45.857, 603., 0., 0.714, 2212.457, 9.323, 7.917, 
  104.105, 0., 0.123, 1.01, 8., 1.381, 33., 5.697, "", "", "", "", 20075., 
  976465., 168.583, 3.466, 17214., 2.972, 0.003, 375.4, "tests performed", 
  "", "", "", "", "", "", "", "", "", 57.41, 5.792203*^6, 136.52, 42.3, 
  19.677, 12.325, 46682.515, 0.2, 114.767, 6.41, 19.3, 18.8, "", 2.5, 80.9, 
  0.94}, {"DNK", "Europe", "Denmark", "2020-06-25", 12836., 21., 41.714, 
  603., 0., 0.429, 2216.083, 3.626, 7.202, 104.105, 0., 0.074, 0.95, 9., 
  1.554, 36., 6.215, "", "", "", "", 16827., 993292., 171.488, 2.905, 17116., 
  2.955, 0.002, 410.3, "tests performed", "", "", "", "", "", "", "", "", "", 
  57.41, 5.792203*^6, 136.52, 42.3, 19.677, 12.325, 46682.515, 0.2, 114.767, 
  6.41, 19.3, 18.8, "", 2.5, 80.9, 0.94}, {"DNK", "Europe", "Denmark", 
  "2020-06-26", 12875., 39., 40.571, 604., 1., 0.571, 2222.816, 6.733, 7.004, 
  104.278, 0.173, 0.099, 0.91, 11., 1.899, 31., 5.352, "", "", "", "", 
  15741., 1.009033*^6, 174.205, 2.718, 16937., 2.924, 0.002, 417.5, 
  "tests performed", "", "", "", "", "", "", "", "", "", 57.41, 5.792203*^6, 
  136.52, 42.3, 19.677, 12.325, 46682.515, 0.2, 114.767, 6.41, 19.3, 18.8, 
  "", 2.5, 80.9, 0.94}, {"DNK", "Europe", "Denmark", "2020-06-27", 12875., 
  0., 40.571, 604., 0., 0.571, 2222.816, 0., 7.004, 104.278, 0., 0.099, 0.88, 
  "", "", "", "", "", "", "", "", 9489., 1.018522*^6, 175.844, 1.638, 16563., 
  2.86, 0.002, 408.2, "tests performed", "", "", "", "", "", "", "", "", "", 
  57.41, 5.792203*^6, 136.52, 42.3, 19.677, 12.325, 46682.515, 0.2, 114.767, 
  6.41, 19.3, 18.8, "", 2.5, 80.9, 0.94}, {"DNK", "Europe", "Denmark", 
  "2020-06-28", 12875., 0., 40.571, 604., 0., 0.571, 2222.816, 0., 7.004, 
  104.278, 0., 0.099, 0.86, "", "", "", "", "", "", 0.513, 0.088, 9458., 
  1.02798*^6, 177.477, 1.633, 16281., 2.811, 0.002, 401.3, "tests performed", 
  "", "", "", "", "", "", "", "", "", 57.41, 5.792203*^6, 136.52, 42.3, 
  19.677, 12.325, 46682.515, 0.2, 114.767, 6.41, 19.3, 18.8, "", 2.5, 80.9, 
  0.94}, {"DNK", "Europe", "Denmark", "2020-06-29", 12951., 76., 32., 605., 
  1., 0.429, 2235.937, 13.121, 5.525, 104.451, 0.173, 0.074, 0.84, "", "", 
  "", "", "", "", "", "", 18722., 1.046702*^6, 180.709, 3.232, 15889., 2.743, 
  0.002, 496.5, "tests performed", "", "", "", "", "", "", "", "", "", 57.41, 
  5.792203*^6, 136.52, 42.3, 19.677, 12.325, 46682.515, 0.2, 114.767, 6.41, 
  19.3, 18.8, "", 2.5, 80.9, 0.94}, {"DNK", "Europe", "Denmark", 
  "2020-06-30", 12968., 17., 29.571, 605., 0., 0.286, 2238.872, 2.935, 5.105, 
  104.451, 0., 0.049, 0.82, "", "", "", "", "", "", "", "", 17888., 
  1.06459*^6, 183.797, 3.088, 15457., 2.669, 0.002, 522.7, "tests performed", 
  "", "", "", "", "", "", "", "", "", 57.41, 5.792203*^6, 136.52, 42.3, 
  19.677, 12.325, 46682.515, 0.2, 114.767, 6.41, 19.3, 18.8, "", 2.5, 80.9, 
  0.94}, {"DNK", "Europe", "Denmark", "2020-07-01", 12994., 26., 25.571, 
  606., 1., 0.429, 2243.361, 4.489, 4.415, 104.623, 0.173, 0.074, 0.81, 11., 
  1.899, 29., 5.007, "", "", "", "", 17616., 1.082206*^6, 186.838, 3.041, 
  15106., 2.608, 0.002, 590.7, "tests performed", "", "", "", "", "", "", "", 
  "", "", 57.41, 5.792203*^6, 136.52, 42.3, 19.677, 12.325, 46682.515, 0.2, 
  114.767, 6.41, 19.3, 18.8, "", 2.5, 80.9, 0.94}, 
 {"DNK", "Europe", "Denmark", "2020-07-02", 13015., 21., 25.571, 606., 0., 
  0.429, 2246.986, 3.626, 4.415, 104.623, 0., 0.074, 0.8, 9., 1.554, 29., 
  5.007, "", "", "", "", 15357., 1.097563*^6, 189.49, 2.651, 14896., 2.572, 
  0.002, 582.5, "tests performed", "", "", "", "", "", "", "", "", "", 57.41, 
  5.792203*^6, 136.52, 42.3, 19.677, 12.325, 46682.515, 0.2, 114.767, 6.41, 
  19.3, 18.8, "", 2.5, 80.9, 0.94}, {"DNK", "Europe", "Denmark", 
  "2020-07-03", 13032., 17., 22.429, 606., 0., 0.286, 2249.921, 2.935, 3.872, 
  104.623, 0., 0.049, 0.79, 6., 1.036, 27., 4.661, "", "", "", "", 14320., 
  1.111883*^6, 191.962, 2.472, 14693., 2.537, 0.002, 655.1, 
  "tests performed", "", "", "", "", "", "", "", "", "", 57.41, 5.792203*^6, 
  136.52, 42.3, 19.677, 12.325, 46682.515, 0.2, 114.767, 6.41, 19.3, 18.8, 
  "", 2.5, 80.9, 0.94}, {"DNK", "Europe", "Denmark", "2020-07-04", 13032., 
  0., 22.429, 606., 0., 0.286, 2249.921, 0., 3.872, 104.623, 0., 0.049, 0.81, 
  6., 1.036, 26., 4.489, "", "", "", "", 9670., 1.121553*^6, 193.632, 1.669, 
  14719., 2.541, 0.002, 656.2, "tests performed", "", "", "", "", "", "", "", 
  "", "", 57.41, 5.792203*^6, 136.52, 42.3, 19.677, 12.325, 46682.515, 0.2, 
  114.767, 6.41, 19.3, 18.8, "", 2.5, 80.9, 0.94}, 
 {"DNK", "Europe", "Denmark", "2020-07-05", 13033., 1., 22.571, 606., 0., 
  0.286, 2250.094, 0.173, 3.897, 104.623, 0., 0.049, 0.82, 6., 1.036, 24., 
  4.144, "", "", 0.376, 0.065, 9741., 1.131294*^6, 195.313, 1.682, 14759., 
  2.548, 0.002, 653.9, "tests performed", "", "", "", "", "", "", "", "", "", 
  57.41, 5.792203*^6, 136.52, 42.3, 19.677, 12.325, 46682.515, 0.2, 114.767, 
  6.41, 19.3, 18.8, "", 2.5, 80.9, 0.94}, {"DNK", "Europe", "Denmark", 
  "2020-07-06", 13079., 46., 18.286, 607., 1., 0.286, 2258.036, 7.942, 3.157, 
  104.796, 0.173, 0.049, 0.83, 7., 1.209, 23., 3.971, "", "", "", "", 17840., 
  1.149134*^6, 198.393, 3.08, 14633., 2.526, 0.001, 800.2, "tests performed", 
  "", "", "", "", "", "", "", "", "", 57.41, 5.792203*^6, 136.52, 42.3, 
  19.677, 12.325, 46682.515, 0.2, 114.767, 6.41, 19.3, 18.8, "", 2.5, 80.9, 
  0.94}, {"DNK", "Europe", "Denmark", "2020-07-07", 13089., 10., 17.286, 
  609., 2., 0.571, 2259.762, 1.726, 2.984, 105.141, 0.345, 0.099, 0.88, 5., 
  0.863, 17., 2.935, "", "", "", "", 16513., 1.165647*^6, 201.244, 2.851, 
  14437., 2.492, 0.001, 835.2, "tests performed", "", "", "", "", "", "", "", 
  "", "", 57.41, 5.792203*^6, 136.52, 42.3, 19.677, 12.325, 46682.515, 0.2, 
  114.767, 6.41, 19.3, 18.8, "", 2.5, 80.9, 0.94}, 
 {"DNK", "Europe", "Denmark", "2020-07-08", 13101., 12., 15.286, 609., 0., 
  0.429, 2261.834, 2.072, 2.639, 105.141, 0., 0.074, 0.94, 5., 0.863, 18., 
  3.108, "", "", "", "", 15898., 1.181545*^6, 203.989, 2.745, 14191., 2.45, 
  0.001, 928.4, "tests performed", "", "", "", "", "", "", "", "", "", 57.41, 
  5.792203*^6, 136.52, 42.3, 19.677, 12.325, 46682.515, 0.2, 114.767, 6.41, 
  19.3, 18.8, "", 2.5, 80.9, 0.94}, {"DNK", "Europe", "Denmark", 
  "2020-07-09", 13117., 16., 14.571, 609., 0., 0.429, 2264.596, 2.762, 2.516, 
  105.141, 0., 0.074, 1.01, 5., 0.863, 18., 3.108, "", "", "", "", 14341., 
  1.195886*^6, 206.465, 2.476, 14046., 2.425, 0.001, 964., "tests performed", 
  "", "", "", "", "", "", "", "", "", 57.41, 5.792203*^6, 136.52, 42.3, 
  19.677, 12.325, 46682.515, 0.2, 114.767, 6.41, 19.3, 18.8, "", 2.5, 80.9, 
  0.94}, {"DNK", "Europe", "Denmark", "2020-07-10", 13147., 30., 16.429, 
  609., 0., 0.429, 2269.775, 5.179, 2.836, 105.141, 0., 0.074, 1.09, 4., 
  0.691, 17., 2.935, "", "", "", "", 14184., 1.21007*^6, 208.914, 2.449, 
  14027., 2.422, 0.001, 853.8, "tests performed", "", "", "", "", "", "", "", 
  "", "", 57.41, 5.792203*^6, 136.52, 42.3, 19.677, 12.325, 46682.515, 0.2, 
  114.767, 6.41, 19.3, 18.8, "", 2.5, 80.9, 0.94}, 
 {"DNK", "Europe", "Denmark", "2020-07-11", 13147., 0., 16.429, 609., 0., 
  0.429, 2269.775, 0., 2.836, 105.141, 0., 0.074, 1.16, 5., 0.863, 15., 2.59, 
  "", "", "", "", 9656., 1.219726*^6, 210.581, 1.667, 14025., 2.421, 0.001, 
  853.7, "tests performed", "", "", "", "", "", "", "", "", "", 57.41, 
  5.792203*^6, 136.52, 42.3, 19.677, 12.325, 46682.515, 0.2, 114.767, 6.41, 
  19.3, 18.8, "", 2.5, 80.9, 0.94}, {"DNK", "Europe", "Denmark", 
  "2020-07-12", 13147., 0., 16.286, 609., 0., 0.429, 2269.775, 0., 2.812, 
  105.141, 0., 0.074, 1.25, 6., 1.036, 18., 3.108, "", "", 0.29, 0.05, 9131., 
  1.228857*^6, 212.157, 1.576, 13938., 2.406, 0.001, 855.8, 
  "tests performed", "", "", "", "", "", "", "", "", "", 57.41, 5.792203*^6, 
  136.52, 42.3, 19.677, 12.325, 46682.515, 0.2, 114.767, 6.41, 19.3, 18.8, 
  "", 2.5, 80.9, 0.94}, {"DNK", "Europe", "Denmark", "2020-07-13", 13238., 
  91., 22.714, 610., 1., 0.429, 2285.486, 15.711, 3.922, 105.314, 0.173, 
  0.074, 1.34, 6., 1.036, 18., 3.108, "", "", "", "", 18278., 1.247135*^6, 
  215.313, 3.156, 14000., 2.417, 0.002, 616.4, "tests performed", "", "", "", 
  "", "", "", "", "", "", 57.41, 5.792203*^6, 136.52, 42.3, 19.677, 12.325, 
  46682.515, 0.2, 114.767, 6.41, 19.3, 18.8, "", 2.5, 80.9, 0.94}, 
 {"DNK", "Europe", "Denmark", "2020-07-14", 13262., 24., 24.714, 610., 0., 
  0.143, 2289.63, 4.144, 4.267, 105.314, 0., 0.025, 1.34, 6., 1.036, 17., 
  2.935, "", "", "", "", 16718., 1.263853*^6, 218.199, 2.886, 14029., 2.422, 
  0.002, 567.7, "tests performed", "", "", "", "", "", "", "", "", "", 57.41, 
  5.792203*^6, 136.52, 42.3, 19.677, 12.325, 46682.515, 0.2, 114.767, 6.41, 
  19.3, 18.8, "", 2.5, 80.9, 0.94}, {"DNK", "Europe", "Denmark", 
  "2020-07-15", 13293., 31., 27.429, 610., 0., 0.143, 2294.982, 5.352, 4.735, 
  105.314, 0., 0.025, 1.33, 6., 1.036, 19., 3.28, "", "", "", "", 16346., 
  1.280199*^6, 221.021, 2.822, 14093., 2.433, 0.002, 513.8, 
  "tests performed", "", "", "", "", "", "", "", "", "", 57.41, 5.792203*^6, 
  136.52, 42.3, 19.677, 12.325, 46682.515, 0.2, 114.767, 6.41, 19.3, 18.8, 
  "", 2.5, 80.9, 0.94}, {"DNK", "Europe", "Denmark", "2020-07-16", 13325., 
  32., 29.714, 610., 0., 0.143, 2300.506, 5.525, 5.13, 105.314, 0., 0.025, 
  1.33, 5., 0.863, 17., 2.935, "", "", "", "", 15181., 1.29538*^6, 223.642, 
  2.621, 14213., 2.454, 0.002, 478.3, "tests performed", "", "", "", "", "", 
  "", "", "", "", 57.41, 5.792203*^6, 136.52, 42.3, 19.677, 12.325, 
  46682.515, 0.2, 114.767, 6.41, 19.3, 18.8, "", 2.5, 80.9, 0.94}, 
 {"DNK", "Europe", "Denmark", "2020-07-17", 13374., 49., 32.429, 611., 1., 
  0.286, 2308.966, 8.46, 5.599, 105.487, 0.173, 0.049, 1.33, 5., 0.863, 20., 
  3.453, "", "", "", "", 14276., 1.309656*^6, 226.107, 2.465, 14227., 2.456, 
  0.002, 438.7, "tests performed", "", "", "", "", "", "", "", "", "", 57.41, 
  5.792203*^6, 136.52, 42.3, 19.677, 12.325, 46682.515, 0.2, 114.767, 6.41, 
  19.3, 18.8, "", 2.5, 80.9, 0.94}, {"DNK", "Europe", "Denmark", 
  "2020-07-18", 13374., 0., 32.429, 611., 0., 0.286, 2308.966, 0., 5.599, 
  105.487, 0., 0.049, 1.33, 2., 0.345, 16., 2.762, "", "", "", "", 10671., 
  1.320327*^6, 227.949, 1.842, 14372., 2.481, 0.002, 443.2, 
  "tests performed", "", "", "", "", "", "", "", "", "", 57.41, 5.792203*^6, 
  136.52, 42.3, 19.677, 12.325, 46682.515, 0.2, 114.767, 6.41, 19.3, 18.8, 
  "", 2.5, 80.9, 0.94}, {"DNK", "Europe", "Denmark", "2020-07-19", 13377., 
  3., 32.857, 611., 0., 0.286, 2309.484, 0.518, 5.673, 105.487, 0., 0.049, 
  1.33, 3., 0.518, 19., 3.28, "", "", 0.308, 0.053, 10940., 1.331267*^6, 
  229.838, 1.889, 14630., 2.526, 0.002, 445.3, "tests performed", "", "", "", 
  "", "", "", "", "", "", 57.41, 5.792203*^6, 136.52, 42.3, 19.677, 12.325, 
  46682.515, 0.2, 114.767, 6.41, 19.3, 18.8, "", 2.5, 80.9, 0.94}, 
 {"DNK", "Europe", "Denmark", "2020-07-20", 13466., 89., 32.571, 611., 0., 
  0.143, 2324.849, 15.365, 5.623, 105.487, 0., 0.025, 1.35, 3., 0.518, 18., 
  3.108, "", "", "", "", 18211., 1.349478*^6, 232.982, 3.144, 14620., 2.524, 
  0.002, 448.9, "tests performed", "", "", "", "", "", "", "", "", "", 57.41, 
  5.792203*^6, 136.52, 42.3, 19.677, 12.325, 46682.515, 0.2, 114.767, 6.41, 
  19.3, 18.8, "", 2.5, 80.9, 0.94}, {"DNK", "Europe", "Denmark", 
  "2020-07-21", 13506., 40., 34.857, 611., 0., 0.143, 2331.755, 6.906, 6.018, 
  105.487, 0., 0.025, 1.36, 4., 0.691, 18., 3.108, "", "", "", "", 16694., 
  1.366172*^6, 235.864, 2.882, 14617., 2.524, 0.002, 419.3, 
  "tests performed", "", "", "", "", "", "", "", "", "", 57.41, 5.792203*^6, 
  136.52, 42.3, 19.677, 12.325, 46682.515, 0.2, 114.767, 6.41, 19.3, 18.8, 
  "", 2.5, 80.9, 0.94}, {"DNK", "Europe", "Denmark", "2020-07-22", 13554., 
  48., 37.286, 611., 0., 0.143, 2340.042, 8.287, 6.437, 105.487, 0., 0.025, 
  1.36, 4., 0.691, 16., 2.762, "", "", "", "", 16643., 1.382815*^6, 238.737, 
  2.873, 14659., 2.531, 0.003, 393.2, "tests performed", "", "", "", "", "", 
  "", "", "", "", 57.41, 5.792203*^6, 136.52, 42.3, 19.677, 12.325, 
  46682.515, 0.2, 114.767, 6.41, 19.3, 18.8, "", 2.5, 80.9, 0.94}, 
 {"DNK", "Europe", "Denmark", "2020-07-23", 13594., 40., 38.429, 612., 1., 
  0.286, 2346.948, 6.906, 6.635, 105.659, 0.173, 0.049, 1.35, 3., 0.518, 19., 
  3.28, "", "", "", "", 15790., 1.398605*^6, 241.463, 2.726, 14746., 2.546, 
  0.003, 383.7, "tests performed", "", "", "", "", "", "", "", "", "", 57.41, 
  5.792203*^6, 136.52, 42.3, 19.677, 12.325, 46682.515, 0.2, 114.767, 6.41, 
  19.3, 18.8, "", 2.5, 80.9, 0.94}, {"DNK", "Europe", "Denmark", 
  "2020-07-24", 13642., 48., 38.286, 613., 1., 0.286, 2355.235, 8.287, 6.61, 
  105.832, 0.173, 0.049, 1.35, 3., 0.518, 16., 2.762, "", "", "", "", 16108., 
  1.414713*^6, 244.244, 2.781, 15008., 2.591, 0.003, 392., "tests performed", 
  "", "", "", "", "", "", "", "", "", 57.41, 5.792203*^6, 136.52, 42.3, 
  19.677, 12.325, 46682.515, 0.2, 114.767, 6.41, 19.3, 18.8, "", 2.5, 80.9, 
  0.94}, {"DNK", "Europe", "Denmark", "2020-07-25", 13643., 1., 38.429, 613., 
  0., 0.286, 2355.408, 0.173, 6.635, 105.832, 0., 0.049, 1.37, 3., 0.518, 
  17., 2.935, "", "", "", "", 11731., 1.426444*^6, 246.27, 2.025, 15160., 
  2.617, 0.003, 394.5, "tests performed", "", "", "", "", "", "", "", "", "", 
  57.41, 5.792203*^6, 136.52, 42.3, 19.677, 12.325, 46682.515, 0.2, 114.767, 
  6.41, 19.3, 18.8, "", 2.5, 80.9, 0.94}, {"DNK", "Europe", "Denmark", 
  "2020-07-26", 13665., 22., 41.143, 613., 0., 0.286, 2359.206, 3.798, 7.103, 
  105.832, 0., 0.049, 1.39, 3., 0.518, 23., 3.971, "", "", 0.325, 0.056, 
  12805., 1.439249*^6, 248.48, 2.211, 15426., 2.663, 0.003, 374.9, 
  "tests performed", "", "", "", "", "", "", "", "", "", 57.41, 5.792203*^6, 
  136.52, 42.3, 19.677, 12.325, 46682.515, 0.2, 114.767, 6.41, 19.3, 18.8, 
  "", 2.5, 80.9, 0.94}, {"DNK", "Europe", "Denmark", "2020-07-27", 13775., 
  110., 44.143, 613., 0., 0.286, 2378.197, 18.991, 7.621, 105.832, 0., 0.049, 
  1.4, 3., 0.518, 22., 3.798, "", "", "", "", 20724., 1.459973*^6, 252.058, 
  3.578, 15785., 2.725, 0.003, 357.6, "tests performed", "", "", "", "", "", 
  "", "", "", "", 57.41, 5.792203*^6, 136.52, 42.3, 19.677, 12.325, 
  46682.515, 0.2, 114.767, 6.41, 19.3, 18.8, "", 2.5, 80.9, 0.94}, 
 {"DNK", "Europe", "Denmark", "2020-07-28", 13811., 36., 43.571, 613., 0., 
  0.286, 2384.412, 6.215, 7.522, 105.832, 0., 0.049, 1.43, 3., 0.518, 22., 
  3.798, "", "", "", "", 20376., 1.480349*^6, 255.576, 3.518, 16311., 2.816, 
  0.003, 374.4, "tests performed", "", "", "", "", "", "", "", "", "", 57.41, 
  5.792203*^6, 136.52, 42.3, 19.677, 12.325, 46682.515, 0.2, 114.767, 6.41, 
  19.3, 18.8, "", 2.5, 80.9, 0.94}, {"DNK", "Europe", "Denmark", 
  "2020-07-29", 13868., 57., 44.857, 614., 1., 0.429, 2394.253, 9.841, 7.744, 
  106.005, 0.173, 0.074, 1.46, 3., 0.518, 21., 3.626, "", "", "", "", 20224., 
  1.500573*^6, 259.068, 3.492, 16823., 2.904, 0.003, 375., "tests performed", 
  "", "", "", "", "", "", "", "", "", 57.41, 5.792203*^6, 136.52, 42.3, 
  19.677, 12.325, 46682.515, 0.2, 114.767, 6.41, 19.3, 18.8, "", 2.5, 80.9, 
  0.94}, {"DNK", "Europe", "Denmark", "2020-07-30", 13964., 96., 52.857, 
  615., 1., 0.429, 2410.827, 16.574, 9.126, 106.177, 0.173, 0.074, 1.49, 3., 
  0.518, 18., 3.108, "", "", "", "", 20541., 1.521114*^6, 262.614, 3.546, 
  17501., 3.021, 0.003, 331.1, "tests performed", "", "", "", "", "", "", "", 
  "", "", 57.41, 5.792203*^6, 136.52, 42.3, 19.677, 12.325, 46682.515, 0.2, 
  114.767, 6.41, 19.3, 18.8, "", 2.5, 80.9, 0.94}, 
 {"DNK", "Europe", "Denmark", "2020-07-31", 14028., 64., 55.143, 615., 0., 
  0.286, 2421.876, 11.049, 9.52, 106.177, 0., 0.049, 1.49, 3., 0.518, 18., 
  3.108, "", "", "", "", 19915., 1.541029*^6, 266.052, 3.438, 18045., 3.115, 
  0.003, 327.2, "tests performed", "", "", "", "", "", "", "", "", "", 57.41, 
  5.792203*^6, 136.52, 42.3, 19.677, 12.325, 46682.515, 0.2, 114.767, 6.41, 
  19.3, 18.8, "", 2.5, 80.9, 0.94}, {"DNK", "Europe", "Denmark", 
  "2020-08-01", 14028., 0., 55., 615., 0., 0.286, 2421.876, 0., 9.496, 
  106.177, 0., 0.049, 1.52, 2., 0.345, 16., 2.762, "", "", "", "", 14306., 
  1.555335*^6, 268.522, 2.47, 18413., 3.179, 0.003, 334.8, "tests performed", 
  "", "", "", "", "", "", "", "", "", 53.7, 5.792203*^6, 136.52, 42.3, 
  19.677, 12.325, 46682.515, 0.2, 114.767, 6.41, 19.3, 18.8, "", 2.5, 80.9, 
  0.94}, {"DNK", "Europe", "Denmark", "2020-08-02", 14028., 0., 51.857, 615., 
  0., 0.286, 2421.876, 0., 8.953, 106.177, 0., 0.049, 1.56, 2., 0.345, 20., 
  3.453, "", "", 0.376, 0.065, 15716., 1.571051*^6, 271.235, 2.713, 18829., 
  3.251, 0.003, 363.1, "tests performed", "", "", "", "", "", "", "", "", "", 
  53.7, 5.792203*^6, 136.52, 42.3, 19.677, 12.325, 46682.515, 0.2, 114.767, 
  6.41, 19.3, 18.8, "", 2.5, 80.9, 0.94}, {"DNK", "Europe", "Denmark", 
  "2020-08-03", 14235., 207., 65.714, 616., 1., 0.429, 2457.614, 35.738, 
  11.345, 106.35, 0.173, 0.074, 1.63, 2., 0.345, 24., 4.144, "", "", "", "", 
  23844., 1.594895*^6, 275.352, 4.117, 19275., 3.328, 0.003, 293.3, 
  "tests performed", "", "", "", "", "", "", "", "", "", 50.93, 5.792203*^6, 
  136.52, 42.3, 19.677, 12.325, 46682.515, 0.2, 114.767, 6.41, 19.3, 18.8, 
  "", 2.5, 80.9, 0.94}, {"DNK", "Europe", "Denmark", "2020-08-04", 14314., 
  79., 71.857, 616., 0., 0.429, 2471.253, 13.639, 12.406, 106.35, 0., 0.074, 
  1.64, 3., 0.518, 24., 4.144, "", "", "", "", 24946., 1.619841*^6, 279.659, 
  4.307, 19927., 3.44, 0.004, 277.3, "tests performed", "", "", "", "", "", 
  "", "", "", "", 50.93, 5.792203*^6, 136.52, 42.3, 19.677, 12.325, 
  46682.515, 0.2, 114.767, 6.41, 19.3, 18.8, "", 2.5, 80.9, 0.94}, 
 {"DNK", "Europe", "Denmark", "2020-08-05", 14440., 126., 81.714, 616., 0., 
  0.286, 2493.007, 21.753, 14.108, 106.35, 0., 0.049, 1.64, 2., 0.345, 23., 
  3.971, "", "", "", "", 24854., 1.644695*^6, 283.95, 4.291, 20589., 3.555, 
  0.004, 252., "tests performed", "", "", "", "", "", "", "", "", "", 50.93, 
  5.792203*^6, 136.52, 42.3, 19.677, 12.325, 46682.515, 0.2, 114.767, 6.41, 
  19.3, 18.8, "", 2.5, 80.9, 0.94}, {"DNK", "Europe", "Denmark", 
  "2020-08-06", 14586., 146., 88.857, 617., 1., 0.286, 2518.213, 25.206, 
  15.341, 106.523, 0.173, 0.049, 1.62, 2., 0.345, 24., 4.144, "", "", "", "", 
  26848., 1.671543*^6, 288.585, 4.635, 21490., 3.71, 0.004, 241.8, 
  "tests performed", "", "", "", "", "", "", "", "", "", 50.93, 5.792203*^6, 
  136.52, 42.3, 19.677, 12.325, 46682.515, 0.2, 114.767, 6.41, 19.3, 18.8, 
  "", 2.5, 80.9, 0.94}, {"DNK", "Europe", "Denmark", "2020-08-07", 14747., 
  161., 102.714, 617., 0., 0.286, 2546.009, 27.796, 17.733, 106.523, 0., 
  0.049, 1.59, 2., 0.345, 25., 4.316, "", "", "", "", 27059., 1.698602*^6, 
  293.257, 4.672, 22510., 3.886, 0.005, 219.2, "tests performed", "", "", "", 
  "", "", "", "", "", "", 50.93, 5.792203*^6, 136.52, 42.3, 19.677, 12.325, 
  46682.515, 0.2, 114.767, 6.41, 19.3, 18.8, "", 2.5, 80.9, 0.94}, 
 {"DNK", "Europe", "Denmark", "2020-08-08", 14751., 4., 103.286, 617., 0., 
  0.286, 2546.699, 0.691, 17.832, 106.523, 0., 0.049, 1.55, 2., 0.345, 21., 
  3.626, "", "", "", "", 20788., 1.71939*^6, 296.846, 3.589, 23436., 4.046, 
  0.004, 226.9, "tests performed", "", "", "", "", "", "", "", "", "", 50.93, 
  5.792203*^6, 136.52, 42.3, 19.677, 12.325, 46682.515, 0.2, 114.767, 6.41, 
  19.3, 18.8, "", 2.5, 80.9, 0.94}, {"DNK", "Europe", "Denmark", 
  "2020-08-09", 14759., 8., 104.429, 617., 0., 0.286, 2548.081, 1.381, 
  18.029, 106.523, 0., 0.049, 1.54, 2., 0.345, 20., 3.453, "", "", 0.547, 
  0.094, 20932., 1.740322*^6, 300.459, 3.614, 24182., 4.175, 0.004, 231.6, 
  "tests performed", "", "", "", "", "", "", "", "", "", 50.93, 5.792203*^6, 
  136.52, 42.3, 19.677, 12.325, 46682.515, 0.2, 114.767, 6.41, 19.3, 18.8, 
  "", 2.5, 80.9, 0.94}, {"DNK", "Europe", "Denmark", "2020-08-10", 15135., 
  376., 128.571, 620., 3., 0.571, 2612.995, 64.915, 22.197, 107.04, 0.518, 
  0.099, 1.56, 2., 0.345, 23., 3.971, "", "", "", "", 30953., 1.771275*^6, 
  305.803, 5.344, 25197., 4.35, 0.005, 196., "tests performed", "", "", "", 
  "", "", "", "", "", "", 50.93, 5.792203*^6, 136.52, 42.3, 19.677, 12.325, 
  46682.515, 0.2, 114.767, 6.41, 19.3, 18.8, "", 2.5, 80.9, 0.94}, 
 {"DNK", "Europe", "Denmark", "2020-08-11", 15291., 156., 139.571, 621., 1., 
  0.714, 2639.928, 26.933, 24.096, 107.213, 0.173, 0.123, 1.5, 2., 0.345, 
  20., 3.453, "", "", "", "", 33527., 1.804802*^6, 311.592, 5.788, 26423., 
  4.562, 0.005, 189.3, "tests performed", "", "", "", "", "", "", "", "", "", 
  50.93, 5.792203*^6, 136.52, 42.3, 19.677, 12.325, 46682.515, 0.2, 114.767, 
  6.41, 19.3, 18.8, "", 2.5, 80.9, 0.94}, {"DNK", "Europe", "Denmark", 
  "2020-08-12", 15423., 132., 140.429, 621., 0., 0.714, 2662.717, 22.789, 
  24.244, 107.213, 0., 0.123, 1.42, 1., 0.173, 16., 2.762, "", "", "", "", 
  34727., 1.839529*^6, 317.587, 5.995, 27833., 4.805, 0.005, 198.2, 
  "tests performed", "", "", "", "", "", "", "", "", "", 50.93, 5.792203*^6, 
  136.52, 42.3, 19.677, 12.325, 46682.515, 0.2, 114.767, 6.41, 19.3, 18.8, 
  "", 2.5, 80.9, 0.94}, {"DNK", "Europe", "Denmark", "2020-08-13", 15590., 
  167., 143.429, 621., 0., 0.571, 2691.549, 28.832, 24.762, 107.213, 0., 
  0.099, 1.35, 1., 0.173, 13., 2.244, "", "", "", "", 33796., 1.873325*^6, 
  323.422, 5.835, 28826., 4.977, 0.005, 201., "tests performed", "", "", "", 
  "", "", "", "", "", "", 50.93, 5.792203*^6, 136.52, 42.3, 19.677, 12.325, 
  46682.515, 0.2, 114.767, 6.41, 19.3, 18.8, "", 2.5, 80.9, 0.94}, 
 {"DNK", "Europe", "Denmark", "2020-08-14", 15758., 168., 144.429, 621., 0., 
  0.571, 2720.554, 29.005, 24.935, 107.213, 0., 0.099, 1.28, 1., 0.173, 14., 
  2.417, "", "", "", "", 32563., 1.905888*^6, 329.044, 5.622, 29612., 5.112, 
  0.005, 205., "tests performed", "", "", "", "", "", "", "", "", "", 50.93, 
  5.792203*^6, 136.52, 42.3, 19.677, 12.325, 46682.515, 0.2, 114.767, 6.41, 
  19.3, 18.8, "", 2.5, 80.9, 0.94}, {"DNK", "Europe", "Denmark", 
  "2020-08-15", 15867., 109., 159.429, 621., 0., 0.571, 2739.372, 18.818, 
  27.525, 107.213, 0., 0.099, 1.22, 0., 0., 14., 2.417, "", "", "", "", 
  25250., 1.931138*^6, 333.403, 4.359, 30250., 5.223, 0.005, 189.7, 
  "tests performed", "", "", "", "", "", "", "", "", "", 50.93, 5.792203*^6, 
  136.52, 42.3, 19.677, 12.325, 46682.515, 0.2, 114.767, 6.41, 19.3, 18.8, 
  "", 2.5, 80.9, 0.94}, {"DNK", "Europe", "Denmark", "2020-08-16", 16003., 
  136., 177.714, 621., 0., 0.571, 2762.852, 23.48, 30.682, 107.213, 0., 
  0.099, 1.14, 0., 0., 12., 2.072, "", "", 0.342, 0.059, 25599., 1.956737*^6, 
  337.823, 4.42, 30916., 5.338, 0.006, 174., "tests performed", "", "", "", 
  "", "", "", "", "", "", 50.93, 5.792203*^6, 136.52, 42.3, 19.677, 12.325, 
  46682.515, 0.2, 114.767, 6.41, 19.3, 18.8, "", 2.5, 80.9, 0.94}, 
 {"DNK", "Europe", "Denmark", "2020-08-17", 16127., 124., 141.714, 621., 0., 
  0.143, 2784.26, 21.408, 24.466, 107.213, 0., 0.025, 1.05, 1., 0.173, 16., 
  2.762, "", "", "", "", 35579., 1.992316*^6, 343.965, 6.143, 31577., 5.452, 
  0.004, 222.8, "tests performed", "", "", "", "", "", "", "", "", "", 50.93, 
  5.792203*^6, 136.52, 42.3, 19.677, 12.325, 46682.515, 0.2, 114.767, 6.41, 
  19.3, 18.8, "", 2.5, 80.9, 0.94}, {"DNK", "Europe", "Denmark", 
  "2020-08-18", 16246., 119., 136.429, 621., 0., 0., 2804.805, 20.545, 
  23.554, 107.213, 0., 0., 1.02, 1., 0.173, 18., 3.108, "", "", "", "", 
  37881., 2.030197*^6, 350.505, 6.54, 32199., 5.559, 0.004, 236., 
  "tests performed", "", "", "", "", "", "", "", "", "", 50.93, 5.792203*^6, 
  136.52, 42.3, 19.677, 12.325, 46682.515, 0.2, 114.767, 6.41, 19.3, 18.8, 
  "", 2.5, 80.9, 0.94}, {"DNK", "Europe", "Denmark", "2020-08-19", 16336., 
  90., 130.429, 621., 0., 0., 2820.343, 15.538, 22.518, 107.213, 0., 0., 
  0.99, 1., 0.173, 16., 2.762, "", "", "", "", 39067., 2.069264*^6, 357.25, 
  6.745, 32819., 5.666, 0.004, 251.6, "tests performed", "", "", "", "", "", 
  "", "", "", "", 50.93, 5.792203*^6, 136.52, 42.3, 19.677, 12.325, 
  46682.515, 0.2, 114.767, 6.41, 19.3, 18.8, "", 2.5, 80.9, 0.94}, 
 {"DNK", "Europe", "Denmark", "2020-08-20", 16453., 117., 123.286, 621., 0., 
  0., 2840.543, 20.2, 21.285, 107.213, 0., 0., 0.97, 1., 0.173, 20., 3.453, 
  "", "", "", "", 38011., 2.107275*^6, 363.812, 6.562, 33421., 5.77, 0.004, 
  271.1, "tests performed", "", "", "", "", "", "", "", "", "", 50.93, 
  5.792203*^6, 136.52, 42.3, 19.677, 12.325, 46682.515, 0.2, 114.767, 6.41, 
  19.3, 18.8, "", 2.5, 80.9, 0.94}, {"DNK", "Europe", "Denmark", 
  "2020-08-21", 16525., 72., 109.571, 621., 0., 0., 2852.973, 12.431, 18.917, 
  107.213, 0., 0., 0.95, 1., 0.173, 22., 3.798, "", "", "", "", 35709., 
  2.142984*^6, 369.977, 6.165, 33871., 5.848, 0.003, 309.1, 
  "tests performed", "", "", "", "", "", "", "", "", "", 50.93, 5.792203*^6, 
  136.52, 42.3, 19.677, 12.325, 46682.515, 0.2, 114.767, 6.41, 19.3, 18.8, 
  "", 2.5, 80.9, 0.94}, {"DNK", "Europe", "Denmark", "2020-08-22", 16637., 
  112., 110., 622., 1., 0.143, 2872.31, 19.336, 18.991, 107.386, 0.173, 
  0.025, 0.95, 1., 0.173, 22., 3.798, "", "", "", "", 28635., 2.171619*^6, 
  374.921, 4.944, 34354., 5.931, 0.003, 312.3, "tests performed", "", "", "", 
  "", "", "", "", "", "", 50.93, 5.792203*^6, 136.52, 42.3, 19.677, 12.325, 
  46682.515, 0.2, 114.767, 6.41, 19.3, 18.8, "", 2.5, 80.9, 0.94}, 
 {"DNK", "Europe", "Denmark", "2020-08-23", 16715., 78., 101.714, 622., 0., 
  0.143, 2885.776, 13.466, 17.561, 107.386, 0., 0.025, 0.94, 2., 0.345, 19., 
  3.28, "", "", 0.478, 0.083, 27561., 2.19918*^6, 379.679, 4.758, 34635., 
  5.98, 0.003, 340.5, "tests performed", "", "", "", "", "", "", "", "", "", 
  50.93, 5.792203*^6, 136.52, 42.3, 19.677, 12.325, 46682.515, 0.2, 114.767, 
  6.41, 19.3, 18.8, "", 2.5, 80.9, 0.94}, {"DNK", "Europe", "Denmark", 
  "2020-08-24", 16821., 106., 99.143, 623., 1., 0.286, 2904.076, 18.3, 
  17.117, 107.558, 0.173, 0.049, 0.92, 3., 0.518, 20., 3.453, "", "", "", "", 
  39336., 2.238516*^6, 386.471, 6.791, 35171., 6.072, 0.003, 354.8, 
  "tests performed", "", "", "", "", "", "", "", "", "", 50.93, 5.792203*^6, 
  136.52, 42.3, 19.677, 12.325, 46682.515, 0.2, 114.767, 6.41, 19.3, 18.8, 
  "", 2.5, 80.9, 0.94}, {"DNK", "Europe", "Denmark", "2020-08-25", 16905., 
  84., 94.143, 623., 0., 0.286, 2918.579, 14.502, 16.253, 107.558, 0., 0.049, 
  0.92, 3., 0.518, 21., 3.626, "", "", "", "", 39814., 2.27833*^6, 393.344, 
  6.874, 35448., 6.12, 0.003, 376.5, "tests performed", "", "", "", "", "", 
  "", "", "", "", 50.93, 5.792203*^6, 136.52, 42.3, 19.677, 12.325, 
  46682.515, 0.2, 114.767, 6.41, 19.3, 18.8, "", 2.5, 80.9, 0.94}, 
 {"DNK", "Europe", "Denmark", "2020-08-26", 16962., 57., 89.429, 623., 0., 
  0.286, 2928.419, 9.841, 15.439, 107.558, 0., 0.049, 0.94, 3., 0.518, 19., 
  3.28, "", "", "", "", 40054., 2.318384*^6, 400.259, 6.915, 35589., 6.144, 
  0.003, 398., "tests performed", "", "", "", "", "", "", "", "", "", 50.93, 
  5.792203*^6, 136.52, 42.3, 19.677, 12.325, 46682.515, 0.2, 114.767, 6.41, 
  19.3, 18.8, "", 2.5, 80.9, 0.94}, {"DNK", "Europe", "Denmark", 
  "2020-08-27", 17052., 90., 85.571, 624., 1., 0.429, 2943.958, 15.538, 
  14.774, 107.731, 0.173, 0.074, 0.96, 2., 0.345, 19., 3.28, "", "", "", "", 
  38675., 2.357059*^6, 406.937, 6.677, 35683., 6.161, 0.002, 417., 
  "tests performed", "", "", "", "", "", "", "", "", "", 50.93, 5.792203*^6, 
  136.52, 42.3, 19.677, 12.325, 46682.515, 0.2, 114.767, 6.41, 19.3, 18.8, 
  "", 2.5, 80.9, 0.94}, {"DNK", "Europe", "Denmark", "2020-08-28", 17125., 
  73., 85.714, 624., 0., 0.429, 2956.561, 12.603, 14.798, 107.731, 0., 0.074, 
  1., 2., 0.345, 21., 3.626, "", "", "", "", 35429., 2.392488*^6, 413.053, 
  6.117, 35643., 6.154, 0.002, 415.8, "tests performed", "", "", "", "", "", 
  "", "", "", "", 50.93, 5.792203*^6, 136.52, 42.3, 19.677, 12.325, 
  46682.515, 0.2, 114.767, 6.41, 19.3, 18.8, "", 2.5, 80.9, 0.94}, 
 {"DNK", "Europe", "Denmark", "2020-08-29", 17204., 79., 81., 624., 0., 
  0.286, 2970.2, 13.639, 13.984, 107.731, 0., 0.049, 1.05, 4., 0.691, 21., 
  3.626, "", "", "", "", 25184., 2.417672*^6, 417.401, 4.348, 35150., 6.069, 
  0.002, 434., "tests performed", "", "", "", "", "", "", "", "", "", 50.93, 
  5.792203*^6, 136.52, 42.3, 19.677, 12.325, 46682.515, 0.2, 114.767, 6.41, 
  19.3, 18.8, "", 2.5, 80.9, 0.94}, {"DNK", "Europe", "Denmark", 
  "2020-08-30", 17316., 112., 85.857, 624., 0., 0.286, 2989.536, 19.336, 
  14.823, 107.731, 0., 0.049, 1.1, 4., 0.691, 21., 3.626, "", "", 0.376, 
  0.065, 25244., 2.442916*^6, 421.759, 4.358, 34819., 6.011, 0.002, 405.5, 
  "tests performed", "", "", "", "", "", "", "", "", "", 50.93, 5.792203*^6, 
  136.52, 42.3, 19.677, 12.325, 46682.515, 0.2, 114.767, 6.41, 19.3, 18.8, 
  "", 2.5, 80.9, 0.94}, {"DNK", "Europe", "Denmark", "2020-08-31", 17410., 
  94., 84.143, 624., 0., 0.143, 3005.765, 16.229, 14.527, 107.731, 0., 0.025, 
  1.14, 4., 0.691, 23., 3.971, "", "", "", "", 39637., 2.482553*^6, 428.603, 
  6.843, 34862., 6.019, 0.002, 414.3, "tests performed", "", "", "", "", "", 
  "", "", "", "", 50.93, 5.792203*^6, 136.52, 42.3, 19.677, 12.325, 
  46682.515, 0.2, 114.767, 6.41, 19.3, 18.8, "", 2.5, 80.9, 0.94}, 
 {"DNK", "Europe", "Denmark", "2020-09-01", 17509., 99., 86.286, 625., 1., 
  0.286, 3022.857, 17.092, 14.897, 107.904, 0.173, 0.049, 1.2, 4., 0.691, 
  20., 3.453, "", "", "", "", 39253., 2.521806*^6, 435.379, 6.777, 34782., 
  6.005, 0.002, 403.1, "tests performed", "", "", "", "", "", "", "", "", "", 
  50.93, 5.792203*^6, 136.52, 42.3, 19.677, 12.325, 46682.515, 0.2, 114.767, 
  6.41, 19.3, 18.8, "", 2.5, 80.9, 0.94}, {"DNK", "Europe", "Denmark", 
  "2020-09-02", 17620., 111., 94., 626., 1., 0.429, 3042.02, 19.164, 16.229, 
  108.076, 0.173, 0.074, 1.27, 4., 0.691, 15., 2.59, "", "", "", "", 40019., 
  2.561825*^6, 442.289, 6.909, 34777., 6.004, 0.003, 370., "tests performed", 
  "", "", "", "", "", "", "", "", "", 50.93, 5.792203*^6, 136.52, 42.3, 
  19.677, 12.325, 46682.515, 0.2, 114.767, 6.41, 19.3, 18.8, "", 2.5, 80.9, 
  0.94}, {"DNK", "Europe", "Denmark", "2020-09-03", 17800., 180., 106.857, 
  626., 0., 0.286, 3073.097, 31.076, 18.448, 108.076, 0., 0.049, 1.33, 3., 
  0.518, 17., 2.935, "", "", "", "", 38809., 2.600634*^6, 448.989, 6.7, 
  34796., 6.007, 0.003, 325.6, "tests performed", "", "", "", "", "", "", "", 
  "", "", 50.93, 5.792203*^6, 136.52, 42.3, 19.677, 12.325, 46682.515, 0.2, 
  114.767, 6.41, 19.3, 18.8, "", 2.5, 80.9, 0.94}, 
 {"DNK", "Europe", "Denmark", "2020-09-04", 17974., 174., 121.286, 627., 1., 
  0.429, 3103.137, 30.04, 20.939, 108.249, 0.173, 0.074, 1.38, 3., 0.518, 
  18., 3.108, "", "", "", "", 40139., 2.640773*^6, 455.919, 6.93, 35469., 
  6.124, 0.003, 292.4, "tests performed", "", "", "", "", "", "", "", "", "", 
  50.93, 5.792203*^6, 136.52, 42.3, 19.677, 12.325, 46682.515, 0.2, 114.767, 
  6.41, 19.3, 18.8, "", 2.5, 80.9, 0.94}, {"DNK", "Europe", "Denmark", 
  "2020-09-05", 18163., 189., 137., 627., 0., 0.429, 3135.767, 32.63, 23.652, 
  108.249, 0., 0.074, 1.41, 3., 0.518, 16., 2.762, "", "", "", "", 28976., 
  2.669749*^6, 460.921, 5.003, 36011., 6.217, 0.004, 262.9, 
  "tests performed", "", "", "", "", "", "", "", "", "", 50.93, 5.792203*^6, 
  136.52, 42.3, 19.677, 12.325, 46682.515, 0.2, 114.767, 6.41, 19.3, 18.8, 
  "", 2.5, 80.9, 0.94}, {"DNK", "Europe", "Denmark", "2020-09-06", 18310., 
  147., 142., 627., 0., 0.429, 3161.146, 25.379, 24.516, 108.249, 0., 0.074, 
  1.44, 4., 0.691, 27., 4.661, "", "", 0.495, 0.086, 29754., 2.699503*^6, 
  466.058, 5.137, 36655., 6.328, 0.004, 258.1, "tests performed", "", "", "", 
  "", "", "", "", "", "", 50.93, 5.792203*^6, 136.52, 42.3, 19.677, 12.325, 
  46682.515, 0.2, 114.767, 6.41, 19.3, 18.8, "", 2.5, 80.9, 0.94}, 
 {"DNK", "Europe", "Denmark", "2020-09-07", 18540., 230., 161.429, 628., 1., 
  0.571, 3200.855, 39.709, 27.87, 108.422, 0.173, 0.099, 1.47, 3., 0.518, 
  29., 5.007, "", "", "", "", 47893., 2.747396*^6, 474.327, 8.269, 37835., 
  6.532, 0.004, 234.4, "tests performed", "", "", "", "", "", "", "", "", "", 
  50.93, 5.792203*^6, 136.52, 42.3, 19.677, 12.325, 46682.515, 0.2, 114.767, 
  6.41, 19.3, 18.8, "", 2.5, 80.9, 0.94}, {"DNK", "Europe", "Denmark", 
  "2020-09-08", 18784., 244., 182.143, 628., 0., 0.429, 3242.98, 42.126, 
  31.446, 108.422, 0., 0.074, 1.49, 3., 0.518, 28., 4.834, "", "", "", "", 
  48354., 2.79575*^6, 482.675, 8.348, 39135., 6.756, 0.005, 214.9, 
  "tests performed", "", "", "", "", "", "", "", "", "", 50.93, 5.792203*^6, 
  136.52, 42.3, 19.677, 12.325, 46682.515, 0.2, 114.767, 6.41, 19.3, 18.8, 
  "", 2.5, 80.9, 0.94}, {"DNK", "Europe", "Denmark", "2020-09-09", 19036., 
  252., 202.286, 628., 0., 0.286, 3286.487, 43.507, 34.924, 108.422, 0., 
  0.049, 1.5, 5., 0.863, 30., 5.179, "", "", "", "", 48840., 2.84459*^6, 
  491.107, 8.432, 40395., 6.974, 0.005, 199.7, "tests performed", "", "", "", 
  "", "", "", "", "", "", 47.69, 5.792203*^6, 136.52, 42.3, 19.677, 12.325, 
  46682.515, 0.2, 114.767, 6.41, 19.3, 18.8, "", 2.5, 80.9, 0.94}, 
 {"DNK", "Europe", "Denmark", "2020-09-10", 19353., 317., 221.857, 629., 1., 
  0.429, 3341.216, 54.729, 38.303, 108.594, 0.173, 0.074, 1.5, 5., 0.863, 
  35., 6.043, "", "", "", "", 52171., 2.896761*^6, 500.114, 9.007, 42304., 
  7.304, 0.005, 190.7, "tests performed", "", "", "", "", "", "", "", "", "", 
  47.69, 5.792203*^6, 136.52, 42.3, 19.677, 12.325, 46682.515, 0.2, 114.767, 
  6.41, 19.3, 18.8, "", 2.5, 80.9, 0.94}, {"DNK", "Europe", "Denmark", 
  "2020-09-11", 19646., 293., 238.857, 629., 0., 0.286, 3391.801, 50.585, 
  41.238, 108.594, 0., 0.049, 1.5, 7., 1.209, 44., 7.596, "", "", "", "", 
  50575., 2.947336*^6, 508.845, 8.732, 43795., 7.561, 0.005, 183.4, 
  "tests performed", "", "", "", "", "", "", "", "", "", 47.69, 5.792203*^6, 
  136.52, 42.3, 19.677, 12.325, 46682.515, 0.2, 114.767, 6.41, 19.3, 18.8, 
  "", 2.5, 80.9, 0.94}, {"DNK", "Europe", "Denmark", "2020-09-12", 19989., 
  343., 260.857, 630., 1., 0.429, 3451.019, 59.218, 45.036, 108.767, 0.173, 
  0.074, 1.5, 4., 0.691, 43., 7.424, "", "", "", "", 41718., 2.989054*^6, 
  516.048, 7.202, 45615., 7.875, 0.006, 174.9, "tests performed", "", "", "", 
  "", "", "", "", "", "", 47.69, 5.792203*^6, 136.52, 42.3, 19.677, 12.325, 
  46682.515, 0.2, 114.767, 6.41, 19.3, 18.8, "", 2.5, 80.9, 0.94}, 
 {"DNK", "Europe", "Denmark", "2020-09-13", 20327., 338., 288.143, 631., 1., 
  0.571, 3509.373, 58.354, 49.747, 108.94, 0.173, 0.099, 1.49, 4., 0.691, 
  47., 8.114, "", "", 1.008, 0.174, 41900., 3.030954*^6, 523.282, 7.234, 
  47350., 8.175, 0.006, 164.3, "tests performed", "", "", "", "", "", "", "", 
  "", "", 47.69, 5.792203*^6, 136.52, 42.3, 19.677, 12.325, 46682.515, 0.2, 
  114.767, 6.41, 19.3, 18.8, "", 2.5, 80.9, 0.94}, 
 {"DNK", "Europe", "Denmark", "2020-09-14", 20674., 347., 304.857, 633., 2., 
  0.714, 3569.281, 59.908, 52.632, 109.285, 0.345, 0.123, 1.47, 4., 0.691, 
  50., 8.632, "", "", "", "", 55785., 3.086739*^6, 532.913, 9.631, 48478., 
  8.37, 0.006, 159., "tests performed", "", "", "", "", "", "", "", "", "", 
  47.69, 5.792203*^6, 136.52, 42.3, 19.677, 12.325, 46682.515, 0.2, 114.767, 
  6.41, 19.3, 18.8, "", 2.5, 80.9, 0.94}, {"DNK", "Europe", "Denmark", 
  "2020-09-15", 21013., 339., 318.429, 633., 0., 0.714, 3627.808, 58.527, 
  54.975, 109.285, 0., 0.123, 1.46, 3., 0.518, 56., 9.668, "", "", "", "", 
  56157., 3.142896*^6, 542.608, 9.695, 49592., 8.562, 0.006, 155.7, 
  "tests performed", "", "", "", "", "", "", "", "", "", 47.69, 5.792203*^6, 
  136.52, 42.3, 19.677, 12.325, 46682.515, 0.2, 114.767, 6.41, 19.3, 18.8, 
  "", 2.5, 80.9, 0.94}, {"DNK", "Europe", "Denmark", "2020-09-16", 21013., 
  0., 282.429, 633., 0., 0.714, 3627.808, 0., 48.76, 109.285, 0., 0.123, 
  1.45, 2., 0.345, 51., 8.805, "", "", "", "", 56699., 3.199595*^6, 552.397, 
  9.789, 50715., 8.756, 0.006, 179.6, "tests performed", "", "", "", "", "", 
  "", "", "", "", 47.69, 5.792203*^6, 136.52, 42.3, 19.677, 12.325, 
  46682.515, 0.2, 114.767, 6.41, 19.3, 18.8, "", 2.5, 80.9, 0.94}, 
 {"DNK", "Europe", "Denmark", "2020-09-17", 21836., 823., 354.714, 635., 2., 
  0.857, 3769.895, 142.088, 61.24, 109.63, 0.345, 0.148, 1.5, 3., 0.518, 60., 
  10.359, "", "", "", "", 52062., 3.251657*^6, 561.385, 8.988, 50699., 8.753, 
  0.007, 142.9, "tests performed", "", "", "", "", "", "", "", "", "", 47.69, 
  5.792203*^6, 136.52, 42.3, 19.677, 12.325, 46682.515, 0.2, 114.767, 6.41, 
  19.3, 18.8, "", 2.5, 80.9, 0.94}, {"DNK", "Europe", "Denmark", 
  "2020-09-18", 22291., 455., 377.857, 635., 0., 0.857, 3848.449, 78.554, 
  65.235, 109.63, 0., 0.148, 1.47, 3., 0.518, 58., 10.013, "", "", "", "", 
  51572., 3.303229*^6, 570.289, 8.904, 50842., 8.778, 0.007, 134.6, 
  "tests performed", "", "", "", "", "", "", "", "", "", 47.69, 5.792203*^6, 
  136.52, 42.3, 19.677, 12.325, 46682.515, 0.2, 114.767, 6.41, 19.3, 18.8, 
  "", 2.5, 80.9, 0.94}, {"DNK", "Europe", "Denmark", "2020-09-19", 22881., 
  590., 413.143, 635., 0., 0.714, 3950.31, 101.861, 71.327, 109.63, 0., 
  0.123, 1.44, 4., 0.691, 62., 10.704, "", "", "", "", 40425., 3.343654*^6, 
  577.268, 6.979, 50657., 8.746, 0.008, 122.6, "tests performed", "", "", "", 
  "", "", "", "", "", "", 50.93, 5.792203*^6, 136.52, 42.3, 19.677, 12.325, 
  46682.515, 0.2, 114.767, 6.41, 19.3, 18.8, "", 2.5, 80.9, 0.94}, 
 {"DNK", "Europe", "Denmark", "2020-09-20", 23353., 472., 432.286, 638., 3., 
  1., 4031.799, 81.489, 74.632, 110.148, 0.518, 0.173, 1.4, 9., 1.554, 67., 
  11.567, "", "", 1.503, 0.26, 40969., 3.384623*^6, 584.341, 7.073, 50524., 
  8.723, 0.009, 116.9, "tests performed", "", "", "", "", "", "", "", "", "", 
  50.93, 5.792203*^6, 136.52, 42.3, 19.677, 12.325, 46682.515, 0.2, 114.767, 
  6.41, 19.3, 18.8, "", 2.5, 80.9, 0.94}, {"DNK", "Europe", "Denmark", 
  "2020-09-21", 23774., 421., 442.857, 640., 2., 1., 4104.483, 72.684, 
  76.457, 110.493, 0.345, 0.173, 1.36, 12., 2.072, 75., 12.948, "", "", "", 
  "", 54189., 3.438812*^6, 593.697, 9.356, 50296., 8.683, 0.009, 113.6, 
  "tests performed", "", "", "", "", "", "", "", "", "", 50.93, 5.792203*^6, 
  136.52, 42.3, 19.677, 12.325, 46682.515, 0.2, 114.767, 6.41, 19.3, 18.8, 
  "", 2.5, 80.9, 0.94}, {"DNK", "Europe", "Denmark", "2020-09-22", 24261., 
  487., 464., 641., 1., 1.143, 4188.562, 84.079, 80.108, 110.666, 0.173, 
  0.197, 1.32, 14., 2.417, 79., 13.639, "", "", "", "", 56632., 3.495444*^6, 
  603.474, 9.777, 50364., 8.695, 0.009, 108.5, "tests performed", "", "", "", 
  "", "", "", "", "", "", 50.93, 5.792203*^6, 136.52, 42.3, 19.677, 12.325, 
  46682.515, 0.2, 114.767, 6.41, 19.3, 18.8, "", 2.5, 80.9, 0.94}, 
 {"DNK", "Europe", "Denmark", "2020-09-23", 24822., 561., 544.143, 643., 2., 
  1.429, 4285.416, 96.854, 93.944, 111.011, 0.345, 0.247, 1.29, 15., 2.59, 
  78., 13.466, "", "", "", "", 55683., 3.551127*^6, 613.087, 9.613, 50219., 
  8.67, 0.011, 92.3, "tests performed", "", "", "", "", "", "", "", "", "", 
  50.93, 5.792203*^6, 136.52, 42.3, 19.677, 12.325, 46682.515, 0.2, 114.767, 
  6.41, 19.3, 18.8, "", 2.5, 80.9, 0.94}, {"DNK", "Europe", "Denmark", 
  "2020-09-24", 25385., 563., 507., 645., 2., 1.429, 4382.616, 97.2, 87.531, 
  111.357, 0.345, 0.247, 1.25, 14., 2.417, 95., 16.401, "", "", "", "", 
  53932., 3.605059*^6, 622.399, 9.311, 50486., 8.716, 0.01, 99.6, 
  "tests performed", "", "", "", "", "", "", "", "", "", 50.93, 5.792203*^6, 
  136.52, 42.3, 19.677, 12.325, 46682.515, 0.2, 114.767, 6.41, 19.3, 18.8, 
  "", 2.5, 80.9, 0.94}, {"DNK", "Europe", "Denmark", "2020-09-25", 26066., 
  681., 539.286, 647., 2., 1.714, 4500.188, 117.572, 93.105, 111.702, 0.345, 
  0.296, 1.22, 16., 2.762, 101., 17.437, "", "", "", "", 51594., 3.656653*^6, 
  631.306, 8.907, 50489., 8.717, 0.011, 93.6, "tests performed", "", "", "", 
  "", "", "", "", "", "", 50.93, 5.792203*^6, 136.52, 42.3, 19.677, 12.325, 
  46682.515, 0.2, 114.767, 6.41, 19.3, 18.8, "", 2.5, 80.9, 0.94}, 
 {"DNK", "Europe", "Denmark", "2020-09-26", 26687., 621., 543.714, 648., 1., 
  1.857, 4607.401, 107.213, 93.87, 111.875, 0.173, 0.321, 1.18, 17., 2.935, 
  97., 16.747, "", "", "", "", 39984., 3.696637*^6, 638.209, 6.903, 50426., 
  8.706, 0.011, 92.7, "tests performed", "", "", "", "", "", "", "", "", "", 
  50.93, 5.792203*^6, 136.52, 42.3, 19.677, 12.325, 46682.515, 0.2, 114.767, 
  6.41, 19.3, 18.8, "", 2.5, 80.9, 0.94}, {"DNK", "Europe", "Denmark", 
  "2020-09-27", 27111., 424., 536.857, 649., 1., 1.571, 4680.603, 73.202, 
  92.686, 112.047, 0.173, 0.271, 1.13, 17., 2.935, 95., 16.401, "", "", 
  2.135, 0.369, 39623., 3.73626*^6, 645.05, 6.841, 50234., 8.673, 0.011, 
  93.6, "tests performed", "", "", "", "", "", "", "", "", "", 50.93, 
  5.792203*^6, 136.52, 42.3, 19.677, 12.325, 46682.515, 0.2, 114.767, 6.41, 
  19.3, 18.8, "", 2.5, 80.9, 0.94}, {"DNK", "Europe", "Denmark", 
  "2020-09-28", 27546., 435., 538.857, 649., 0., 1.286, 4755.703, 75.101, 
  93.031, 112.047, 0., 0.222, 1.09, 17., 2.935, 110., 18.991, "", "", "", "", 
  54003., 3.790263*^6, 654.373, 9.323, 50207., 8.668, 0.011, 93.2, 
  "tests performed", "", "", "", "", "", "", "", "", "", 50.93, 5.792203*^6, 
  136.52, 42.3, 19.677, 12.325, 46682.515, 0.2, 114.767, 6.41, 19.3, 18.8, 
  "", 2.5, 80.9, 0.94}, {"DNK", "Europe", "Denmark", "2020-09-29", 27941., 
  395., 525.714, 650., 1., 1.286, 4823.899, 68.195, 90.762, 112.22, 0.173, 
  0.222, 1.06, 15., 2.59, 107., 18.473, "", "", "", "", 50817., 3.84108*^6, 
  663.147, 8.773, 49377., 8.525, 0.011, 93.9, "tests performed", "", "", "", 
  "", "", "", "", "", "", 50.93, 5.792203*^6, 136.52, 42.3, 19.677, 12.325, 
  46682.515, 0.2, 114.767, 6.41, 19.3, 18.8, "", 2.5, 80.9, 0.94}, 
 {"DNK", "Europe", "Denmark", "2020-09-30", 28479., 538., 522.429, 650., 0., 
  1., 4916.782, 92.883, 90.195, 112.22, 0., 0.173, 1.03, 15., 2.59, 102., 
  17.61, "", "", "", "", 47976., 3.889056*^6, 671.43, 8.283, 48276., 8.335, 
  0.011, 92.4, "tests performed", "", "", "", "", "", "", "", "", "", 50.93, 
  5.792203*^6, 136.52, 42.3, 19.677, 12.325, 46682.515, 0.2, 114.767, 6.41, 
  19.3, 18.8, "", 2.5, 80.9, 0.94}, {"DNK", "Europe", "Denmark", 
  "2020-10-01", 28882., 403., 499.571, 651., 1., 0.857, 4986.358, 69.576, 
  86.249, 112.392, 0.173, 0.148, 1., 15., 2.59, 109., 18.818, "", "", "", "", 
  44600., 3.933656*^6, 679.13, 7.7, 46942., 8.104, 0.011, 94., 
  "tests performed", "", "", "", "", "", "", "", "", "", 50.93, 5.792203*^6, 
  136.52, 42.3, 19.677, 12.325, 46682.515, 0.2, 114.767, 6.41, 19.3, 18.8, 
  "", 2.5, 80.9, 0.94}, {"DNK", "Europe", "Denmark", "2020-10-02", 29418., 
  536., 478.857, 652., 1., 0.714, 5078.897, 92.538, 82.673, 112.565, 0.173, 
  0.123, 0.99, 13., 2.244, 106., 18.3, "", "", "", "", 43183., 3.976839*^6, 
  686.585, 7.455, 45741., 7.897, 0.01, 95.5, "tests performed", "", "", "", 
  "", "", "", "", "", "", 50.93, 5.792203*^6, 136.52, 42.3, 19.677, 12.325, 
  46682.515, 0.2, 114.767, 6.41, 19.3, 18.8, "", 2.5, 80.9, 0.94}, 
 {"DNK", "Europe", "Denmark", "2020-10-03", 29789., 371., 443.143, 654., 2., 
  0.857, 5142.948, 64.052, 76.507, 112.91, 0.345, 0.148, 0.97, 17., 2.935, 
  105., 18.128, "", "", "", "", 33981., 4.01082*^6, 692.452, 5.867, 44883., 
  7.749, 0.01, 101.3, "tests performed", "", "", "", "", "", "", "", "", "", 
  50.93, 5.792203*^6, 136.52, 42.3, 19.677, 12.325, 46682.515, 0.2, 114.767, 
  6.41, 19.3, 18.8, "", 2.5, 80.9, 0.94}, {"DNK", "Europe", "Denmark", 
  "2020-10-04", 30168., 379., 436.714, 658., 4., 1.286, 5208.381, 65.433, 
  75.397, 113.601, 0.691, 0.222, 0.97, 18., 3.108, 105., 18.128, "", "", 
  1.999, 0.345, 33955., 4.044775*^6, 698.314, 5.862, 44074., 7.609, 0.01, 
  100.9, "tests performed", "", "", "", "", "", "", "", "", "", 50.93, 
  5.792203*^6, 136.52, 42.3, 19.677, 12.325, 46682.515, 0.2, 114.767, 6.41, 
  19.3, 18.8, "", 2.5, 80.9, 0.94}, {"DNK", "Europe", "Denmark", 
  "2020-10-05", 30546., 378., 428.571, 659., 1., 1.429, 5273.641, 65.26, 
  73.991, 113.774, 0.173, 0.247, 0.96, 17., 2.935, 120., 20.718, "", "", "", 
  "", 52642., 4.097417*^6, 707.402, 9.088, 43879., 7.576, 0.01, 102.4, 
  "tests performed", "", "", "", "", "", "", "", "", "", 50.93, 5.792203*^6, 
  136.52, 42.3, 19.677, 12.325, 46682.515, 0.2, 114.767, 6.41, 19.3, 18.8, 
  "", 2.5, 80.9, 0.94}, {"DNK", "Europe", "Denmark", "2020-10-06", 30868., 
  322., 418.143, 663., 4., 1.857, 5329.233, 55.592, 72.191, 114.464, 0.691, 
  0.321, 0.96, 15., 2.59, 124., 21.408, "", "", "", "", 53627., 4.151044*^6, 
  716.661, 9.258, 44281., 7.645, 0.009, 105.9, "tests performed", "", "", "", 
  "", "", "", "", "", "", 50.93, 5.792203*^6, 136.52, 42.3, 19.677, 12.325, 
  46682.515, 0.2, 114.767, 6.41, 19.3, 18.8, "", 2.5, 80.9, 0.94}, 
 {"DNK", "Europe", "Denmark", "2020-10-07", 31201., 333., 388.857, 663., 0., 
  1.857, 5386.724, 57.491, 67.135, 114.464, 0., 0.321, 0.96, 15., 2.59, 116., 
  20.027, "", "", "", "", 50486., 4.20153*^6, 725.377, 8.716, 44639., 7.707, 
  0.009, 114.8, "tests performed", "", "", "", "", "", "", "", "", "", 50.93, 
  5.792203*^6, 136.52, 42.3, 19.677, 12.325, 46682.515, 0.2, 114.767, 6.41, 
  19.3, 18.8, "", 2.5, 80.9, 0.94}, {"DNK", "Europe", "Denmark", 
  "2020-10-08", 31648., 447., 395.143, 665., 2., 2., 5463.897, 77.173, 68.22, 
  114.81, 0.345, 0.345, 0.98, 17., 2.935, 115., 19.854, "", "", "", "", 
  48124., 4.249654*^6, 733.685, 8.308, 45143., 7.794, 0.009, 114.2, 
  "tests performed", "", "", "", "", "", "", "", "", "", 50.93, 5.792203*^6, 
  136.52, 42.3, 19.677, 12.325, 46682.515, 0.2, 114.767, 6.41, 19.3, 18.8, 
  "", 2.5, 80.9, 0.94}, {"DNK", "Europe", "Denmark", "2020-10-09", 32131., 
  483., 387.571, 665., 0., 1.857, 5547.285, 83.388, 66.913, 114.81, 0., 
  0.321, 0.99, 18., 3.108, 106., 18.3, "", "", "", "", 39707., 4.289361*^6, 
  740.541, 6.855, 44646., 7.708, 0.009, 115.2, "tests performed", "", "", "", 
  "", "", "", "", "", "", 50.93, 5.792203*^6, 136.52, 42.3, 19.677, 12.325, 
  46682.515, 0.2, 114.767, 6.41, 19.3, 18.8, "", 2.5, 80.9, 0.94}, 
 {"DNK", "Europe", "Denmark", "2020-10-10", 32575., 444., 398., 667., 2., 
  1.857, 5623.94, 76.655, 68.713, 115.155, 0.345, 0.321, 1., 20., 3.453, 
  103., 17.783, "", "", "", "", 27469., 4.31683*^6, 745.283, 4.742, 43716., 
  7.547, 0.009, 109.8, "tests performed", "", "", "", "", "", "", "", "", "", 
  41.67, 5.792203*^6, 136.52, 42.3, 19.677, 12.325, 46682.515, 0.2, 114.767, 
  6.41, 19.3, 18.8, "", 2.5, 80.9, 0.94}, {"DNK", "Europe", "Denmark", 
  "2020-10-11", 32915., 340., 392.429, 669., 2., 1.571, 5682.639, 58.7, 
  67.751, 115.5, 0.345, 0.271, 1.01, 19., 3.28, 102., 17.61, "", "", 1.777, 
  0.307, 26770., 4.3436*^6, 749.905, 4.622, 42689., 7.37, 0.009, 108.8, 
  "tests performed", "", "", "", "", "", "", "", "", "", 41.67, 5.792203*^6, 
  136.52, 42.3, 19.677, 12.325, 46682.515, 0.2, 114.767, 6.41, 19.3, 18.8, 
  "", 2.5, 80.9, 0.94}, {"DNK", "Europe", "Denmark", "2020-10-12", 33304., 
  389., 394., 671., 2., 1.714, 5749.798, 67.159, 68.022, 115.845, 0.345, 
  0.296, 1.02, 19., 3.28, 107., 18.473, "", "", "", "", 40602., 4.384202*^6, 
  756.914, 7.01, 40969., 7.073, 0.01, 104., "tests performed", "", "", "", 
  "", "", "", "", "", "", 41.67, 5.792203*^6, 136.52, 42.3, 19.677, 12.325, 
  46682.515, 0.2, 114.767, 6.41, 19.3, 18.8, "", 2.5, 80.9, 0.94}, 
 {"DNK", "Europe", "Denmark", "2020-10-13", 33594., 290., 389.429, 674., 3., 
  1.571, 5799.866, 50.067, 67.233, 116.363, 0.518, 0.271, 1.04, 19., 3.28, 
  103., 17.783, "", "", "", "", 36289., 4.420491*^6, 763.18, 6.265, 38492., 
  6.645, 0.01, 98.8, "tests performed", "", "", "", "", "", "", "", "", "", 
  41.67, 5.792203*^6, 136.52, 42.3, 19.677, 12.325, 46682.515, 0.2, 114.767, 
  6.41, 19.3, 18.8, "", 2.5, 80.9, 0.94}, {"DNK", "Europe", "Denmark", 
  "2020-10-14", 34087., 493., 412.286, 675., 1., 1.714, 5884.98, 85.114, 
  71.179, 116.536, 0.173, 0.296, 1.06, 17., 2.935, 104., 17.955, "", "", "", 
  "", 36128., 4.456619*^6, 769.417, 6.237, 36441., 6.291, 0.011, 88.4, 
  "tests performed", "", "", "", "", "", "", "", "", "", 41.67, 5.792203*^6, 
  136.52, 42.3, 19.677, 12.325, 46682.515, 0.2, 114.767, 6.41, 19.3, 18.8, 
  "", 2.5, 80.9, 0.94}, {"DNK", "Europe", "Denmark", "2020-10-15", 34519., 
  432., 410.143, 677., 2., 1.714, 5959.563, 74.583, 70.809, 116.881, 0.345, 
  0.296, 1.08, 17., 2.935, 104., 17.955, "", "", "", "", 35456., 4.492075*^6, 
  775.538, 6.121, 34632., 5.979, 0.012, 84.4, "tests performed", "", "", "", 
  "", "", "", "", "", "", 41.67, 5.792203*^6, 136.52, 42.3, 19.677, 12.325, 
  46682.515, 0.2, 114.767, 6.41, 19.3, 18.8, "", 2.5, 80.9, 0.94}, 
 {"DNK", "Europe", "Denmark", "2020-10-16", 34939., 420., 401.143, 677., 0., 
  1.714, 6032.074, 72.511, 69.256, 116.881, 0., 0.296, 1.11, 16., 2.762, 
  110., 18.991, "", "", "", "", 34773., 4.526848*^6, 781.542, 6.003, 33927., 
  5.857, 0.012, 84.6, "tests performed", "", "", "", "", "", "", "", "", "", 
  41.67, 5.792203*^6, 136.52, 42.3, 19.677, 12.325, 46682.515, 0.2, 114.767, 
  6.41, 19.3, 18.8, "", 2.5, 80.9, 0.94}, {"DNK", "Europe", "Denmark", 
  "2020-10-17", 35440., 501., 409.286, 679., 2., 1.714, 6118.57, 86.496, 
  70.661, 117.227, 0.345, 0.296, 1.14, 16., 2.762, 110., 18.991, "", "", "", 
  "", 27152., 4.554*^6, 786.229, 4.688, 33881., 5.849, 0.012, 82.8, 
  "tests performed", "", "", "", "", "", "", "", "", "", 41.67, 5.792203*^6, 
  136.52, 42.3, 19.677, 12.325, 46682.515, 0.2, 114.767, 6.41, 19.3, 18.8, 
  "", 2.5, 80.9, 0.94}, {"DNK", "Europe", "Denmark", "2020-10-18", 35893., 
  453., 425.429, 680., 1., 1.571, 6196.779, 78.209, 73.448, 117.399, 0.173, 
  0.271, 1.18, 17., 2.935, 119., 20.545, "", "", 2.084, 0.36, 30274., 
  4.584274*^6, 791.456, 5.227, 34382., 5.936, 0.012, 80.8, "tests performed", 
  "", "", "", "", "", "", "", "", "", 41.67, 5.792203*^6, 136.52, 42.3, 
  19.677, 12.325, 46682.515, 0.2, 114.767, 6.41, 19.3, 18.8, "", 2.5, 80.9, 
  0.94}, {"DNK", "Europe", "Denmark", "2020-10-19", 36345., 452., 434.429, 
  686., 6., 2.143, 6274.815, 78.036, 75.002, 118.435, 1.036, 0.37, 1.21, 18., 
  3.108, 129., 22.271, "", "", "", "", 48310., 4.632584*^6, 799.797, 8.341, 
  35483., 6.126, 0.012, 81.7, "tests performed", "", "", "", "", "", "", "", 
  "", "", 41.67, 5.792203*^6, 136.52, 42.3, 19.677, 12.325, 46682.515, 0.2, 
  114.767, 6.41, 19.3, 18.8, "", 2.5, 80.9, 0.94}, 
 {"DNK", "Europe", "Denmark", "2020-10-20", 36877., 532., 469., 688., 2., 2., 
  6366.662, 91.848, 80.971, 118.78, 0.345, 0.345, 1.25, 15., 2.59, 128., 
  22.099, "", "", "", "", 44678., 4.677262*^6, 807.51, 7.713, 36682., 6.333, 
  0.013, 78.2, "tests performed", "", "", "", "", "", "", "", "", "", 41.67, 
  5.792203*^6, 136.52, 42.3, 19.677, 12.325, 46682.515, 0.2, 114.767, 6.41, 
  19.3, 18.8, "", 2.5, 80.9, 0.94}, {"DNK", "Europe", "Denmark", 
  "2020-10-21", 37507., 630., 488.571, 690., 2., 2.143, 6475.429, 108.767, 
  84.35, 119.126, 0.345, 0.37, 1.29, 16., 2.762, 122., 21.063, "", "", "", 
  "", 47533., 4.724795*^6, 815.716, 8.206, 38311., 6.614, 0.013, 78.4, 
  "tests performed", "", "", "", "", "", "", "", "", "", 37.04, 5.792203*^6, 
  136.52, 42.3, 19.677, 12.325, 46682.515, 0.2, 114.767, 6.41, 19.3, 18.8, 
  "", 2.5, 80.9, 0.94}, {"DNK", "Europe", "Denmark", "2020-10-22", 38270., 
  763., 535.857, 694., 4., 2.429, 6607.158, 131.729, 92.514, 119.816, 0.691, 
  0.419, 1.32, 17., 2.935, 124., 21.408, "", "", "", "", 49655., 4.77445*^6, 
  824.289, 8.573, 40339., 6.964, 0.013, 75.3, "tests performed", "", "", "", 
  "", "", "", "", "", "", 37.04, 5.792203*^6, 136.52, 42.3, 19.677, 12.325, 
  46682.515, 0.2, 114.767, 6.41, 19.3, 18.8, "", 2.5, 80.9, 0.94}, 
 {"DNK", "Europe", "Denmark", "2020-10-23", 39129., 859., 598.571, 697., 3., 
  2.857, 6755.461, 148.303, 103.341, 120.334, 0.518, 0.493, 1.34, 18., 3.108, 
  125., 21.581, "", "", "", "", 50591., 4.825041*^6, 833.023, 8.734, 42599., 
  7.355, 0.014, 71.2, "tests performed", "", "", "", "", "", "", "", "", "", 
  37.04, 5.792203*^6, 136.52, 42.3, 19.677, 12.325, 46682.515, 0.2, 114.767, 
  6.41, 19.3, 18.8, "", 2.5, 80.9, 0.94}, {"DNK", "Europe", "Denmark", 
  "2020-10-24", 39918., 789., 639.714, 700., 3., 3., 6891.678, 136.218, 
  110.444, 120.852, 0.518, 0.518, 1.35, 17., 2.935, 120., 20.718, "", "", "", 
  "", 45801., 4.870842*^6, 840.931, 7.907, 45263., 7.814, 0.014, 70.8, 
  "tests performed", "", "", "", "", "", "", "", "", "", 37.04, 5.792203*^6, 
  136.52, 42.3, 19.677, 12.325, 46682.515, 0.2, 114.767, 6.41, 19.3, 18.8, 
  "", 2.5, 80.9, 0.94}, {"DNK", "Europe", "Denmark", "2020-10-25", 40863., 
  945., 710., 702., 2., 3.143, 7054.829, 163.15, 122.579, 121.197, 0.345, 
  0.543, 1.36, 18., 3.108, 127., 21.926, "", "", 2.443, 0.422, 51926., 
  4.922768*^6, 849.896, 8.965, 48356., 8.348, 0.015, 68.1, "tests performed", 
  "", "", "", "", "", "", "", "", "", 37.04, 5.792203*^6, 136.52, 42.3, 
  19.677, 12.325, 46682.515, 0.2, 114.767, 6.41, 19.3, 18.8, "", 2.5, 80.9, 
  0.94}, {"DNK", "Europe", "Denmark", "2020-10-26", 41919., 1056., 796.286, 
  708., 6., 3.143, 7237.143, 182.314, 137.475, 122.233, 1.036, 0.543, 1.35, 
  17., 2.935, 145., 25.034, "", "", "", "", 66140., 4.988908*^6, 861.314, 
  11.419, 50903., 8.788, 0.016, 63.9, "tests performed", "", "", "", "", "", 
  "", "", "", "", 39.81, 5.792203*^6, 136.52, 42.3, 19.677, 12.325, 
  46682.515, 0.2, 114.767, 6.41, 19.3, 18.8, "", 2.5, 80.9, 0.94}, 
 {"DNK", "Europe", "Denmark", "2020-10-27", 42668., 749., 827.286, 709., 1., 
  3., 7366.455, 129.312, 142.827, 122.406, 0.173, 0.518, 1.33, 19., 3.28, 
  137., 23.652, "", "", "", "", 73495., 5.062403*^6, 874.003, 12.689, 55020., 
  9.499, 0.015, 66.5, "tests performed", "", "", "", "", "", "", "", "", "", 
  39.81, 5.792203*^6, 136.52, 42.3, 19.677, 12.325, 46682.515, 0.2, 114.767, 
  6.41, 19.3, 18.8, "", 2.5, 80.9, 0.94}, {"DNK", "Europe", "Denmark", 
  "2020-10-28", 43685., 1017., 882.571, 715., 6., 3.571, 7542.035, 175.581, 
  152.372, 123.442, 1.036, 0.617, 1.31, 18., 3.108, 136., 23.48, "", "", "", 
  "", 70458., 5.132861*^6, 886.167, 12.164, 58295., 10.064, 0.015, 66.1, 
  "tests performed", "", "", "", "", "", "", "", "", "", 39.81, 5.792203*^6, 
  136.52, 42.3, 19.677, 12.325, 46682.515, 0.2, 114.767, 6.41, 19.3, 18.8, 
  "", 2.5, 80.9, 0.94}, {"DNK", "Europe", "Denmark", "2020-10-29", 44545., 
  860., 896.429, 716., 1., 3.143, 7690.511, 148.475, 154.765, 123.614, 0.173, 
  0.543, 1.29, 17., 2.935, 139., 23.998, "", "", "", "", 68123., 5.200984*^6, 
  897.928, 11.761, 60933., 10.52, 0.015, 68., "tests performed", "", "", "", 
  "", "", "", "", "", "", 39.81, 5.792203*^6, 136.52, 42.3, 19.677, 12.325, 
  46682.515, 0.2, 114.767, 6.41, 19.3, 18.8, "", 2.5, 80.9, 0.94}, 
 {"DNK", "Europe", "Denmark", "2020-10-30", 45736., 1191., 943.857, 719., 3., 
  3.143, 7896.132, 205.621, 162.953, 124.132, 0.518, 0.543, 1.28, 17., 2.935, 
  144., 24.861, "", "", "", "", 64105., 5.265089*^6, 908.996, 11.067, 62864., 
  10.853, 0.015, 66.6, "tests performed", "", "", "", "", "", "", "", "", "", 
  39.81, 5.792203*^6, 136.52, 42.3, 19.677, 12.325, 46682.515, 0.2, 114.767, 
  6.41, 19.3, 18.8, "", 2.5, 80.9, 0.94}, {"DNK", "Europe", "Denmark", 
  "2020-10-31", 46863., 1127., 992.143, 721., 2., 3., 8090.704, 194.572, 
  171.289, 124.478, 0.345, 0.518, 1.26, 19., 3.28, 147., 25.379, "", "", "", 
  "", 51286., 5.316375*^6, 917.85, 8.854, 63648., 10.989, 0.016, 64.2, 
  "tests performed", "", "", "", "", "", "", "", "", "", 39.81, 5.792203*^6, 
  136.52, 42.3, 19.677, 12.325, 46682.515, 0.2, 114.767, 6.41, 19.3, 18.8, 
  "", 2.5, 80.9, 0.94}, {"DNK", "Europe", "Denmark", "2020-11-01", 47811., 
  948., 992.571, 723., 2., 3., 8254.372, 163.668, 171.363, 124.823, 0.345, 
  0.518, 1.24, 19., 3.28, 156., 26.933, "", "", 3.348, 0.578, 51835., 
  5.36821*^6, 926.799, 8.949, 63635., 10.986, 0.016, 64.1, "tests performed", 
  "", "", "", "", "", "", "", "", "", 39.81, 5.792203*^6, 136.52, 42.3, 
  19.677, 12.325, 46682.515, 0.2, 114.767, 6.41, 19.3, 18.8, "", 2.5, 80.9, 
  0.94}, {"DNK", "Europe", "Denmark", "2020-11-02", 48753., 942., 976.286, 
  724., 1., 2.286, 8417.005, 162.632, 168.552, 124.996, 0.173, 0.395, 1.23, 
  23., 3.971, 174., 30.04, "", "", "", "", 70512., 5.438722*^6, 938.973, 
  12.174, 64259., 11.094, 0.015, 65.8, "tests performed", "", "", "", "", "", 
  "", "", "", "", 39.81, 5.792203*^6, 136.52, 42.3, 19.677, 12.325, 
  46682.515, 0.2, 114.767, 6.41, 19.3, 18.8, "", 2.5, 80.9, 0.94}, 
 {"DNK", "Europe", "Denmark", "2020-11-03", 50106., 1353., 1062.571, 728., 
  4., 2.714, 8650.595, 233.59, 183.449, 125.686, 0.691, 0.469, 1.21, 22., 
  3.798, 169., 29.177, "", "", "", "", 73758., 5.51248*^6, 951.707, 12.734, 
  64297., 11.101, 0.017, 60.5, "tests performed", "", "", "", "", "", "", "", 
  "", "", 39.81, 5.792203*^6, 136.52, 42.3, 19.677, 12.325, 46682.515, 0.2, 
  114.767, 6.41, 19.3, 18.8, "", 2.5, 80.9, 0.94}, 
 {"DNK", "Europe", "Denmark", "2020-11-04", 51042., 936., 1051., 729., 1., 
  2., 8812.191, 161.597, 181.451, 125.859, 0.173, 0.345, 1.18, 24., 4.144, 
  184., 31.767, "", "", "", "", 71632., 5.584112*^6, 964.074, 12.367, 64464., 
  11.129, 0.016, 61.3, "tests performed", "", "", "", "", "", "", "", "", "", 
  39.81, 5.792203*^6, 136.52, 42.3, 19.677, 12.325, 46682.515, 0.2, 114.767, 
  6.41, 19.3, 18.8, "", 2.5, 80.9, 0.94}, {"DNK", "Europe", "Denmark", 
  "2020-11-05", 52265., 1223., 1102.857, 733., 4., 2.429, 9023.337, 211.146, 
  190.404, 126.549, 0.691, 0.419, 1.17, 24., 4.144, 182., 31.422, "", "", "", 
  "", 71485., 5.655597*^6, 976.416, 12.342, 64945., 11.212, 0.017, 58.9, 
  "tests performed", "", "", "", "", "", "", "", "", "", 39.81, 5.792203*^6, 
  136.52, 42.3, 19.677, 12.325, 46682.515, 0.2, 114.767, 6.41, 19.3, 18.8, 
  "", 2.5, 80.9, 0.94}, {"DNK", "Europe", "Denmark", "2020-11-06", 53692., 
  1427., 1136.571, 738., 5., 2.714, 9269.703, 246.366, 196.224, 127.413, 
  0.863, 0.469, 1.14, 23., 3.971, 191., 32.975, "", "", "", "", 69486., 
  5.725083*^6, 988.412, 11.996, 65713., 11.345, 0.017, 57.8, 
  "tests performed", "", "", "", "", "", "", "", "", "", 39.81, 5.792203*^6, 
  136.52, 42.3, 19.677, 12.325, 46682.515, 0.2, 114.767, 6.41, 19.3, 18.8, 
  "", 2.5, 80.9, 0.94}, {"DNK", "Europe", "Denmark", "2020-11-07", 54742., 
  1050., 1125.571, 740., 2., 2.714, 9450.981, 181.278, 194.325, 127.758, 
  0.345, 0.469, 1.11, 29., 5.007, 187., 32.285, "", "", "", "", 59039., 
  5.784122*^6, 998.605, 10.193, 66821., 11.536, 0.017, 59.4, 
  "tests performed", "", "", "", "", "", "", "", "", "", 39.81, 5.792203*^6, 
  136.52, 42.3, 19.677, 12.325, 46682.515, 0.2, 114.767, 6.41, 19.3, 18.8, 
  "", 2.5, 80.9, 0.94}, {"DNK", "Europe", "Denmark", "2020-11-08", 55635., 
  893., 1117.714, 743., 3., 2.857, 9605.154, 154.173, 192.969, 128.276, 
  0.518, 0.493, 1.09, 30., 5.179, 188., 32.457, "", "", 4.271, 0.737, 58175., 
  5.842297*^6, 1008.649, 10.044, 67727., 11.693, 0.017, 60.6, 
  "tests performed", "", "", "", "", "", "", "", "", "", 39.81, 5.792203*^6, 
  136.52, 42.3, 19.677, 12.325, 46682.515, 0.2, 114.767, 6.41, 19.3, 18.8, 
  "", 2.5, 80.9, 0.94}, {"DNK", "Europe", "Denmark", "2020-11-09", 56406., 
  771., 1093.286, 747., 4., 3.286, 9738.264, 133.11, 188.751, 128.966, 0.691, 
  0.567, 1.07, 33., 5.697, 196., 33.839, "", "", "", "", 81330., 5.923627*^6, 
  1022.69, 14.041, 69272., 11.96, 0.016, 63.4, "tests performed", "", "", "", 
  "", "", "", "", "", "", 54.63, 5.792203*^6, 136.52, 42.3, 19.677, 12.325, 
  46682.515, 0.2, 114.767, 6.41, 19.3, 18.8, "", 2.5, 80.9, 0.94}, 
 {"DNK", "Europe", "Denmark", "2020-11-10", 57472., 1066., 1052.286, 750., 
  3., 3.143, 9922.304, 184.041, 181.673, 129.484, 0.518, 0.543, 1.07, 33., 
  5.697, 211., 36.428, "", "", "", "", 80782., 6.004409*^6, 1036.636, 13.947, 
  70276., 12.133, 0.015, 66.8, "tests performed", "", "", "", "", "", "", "", 
  "", "", 54.63, 5.792203*^6, 136.52, 42.3, 19.677, 12.325, 46682.515, 0.2, 
  114.767, 6.41, 19.3, 18.8, "", 2.5, 80.9, 0.94}, 
 {"DNK", "Europe", "Denmark", "2020-11-11", 58466., 994., 1060.571, 753., 3., 
  3.429, 10093.914, 171.61, 183.103, 130.002, 0.518, 0.592, 1.06, 40., 6.906, 
  216., 37.292, "", "", "", "", 76243., 6.080652*^6, 1049.8, 13.163, 70934., 
  12.246, 0.015, 66.9, "tests performed", "", "", "", "", "", "", "", "", "", 
  54.63, 5.792203*^6, 136.52, 42.3, 19.677, 12.325, 46682.515, 0.2, 114.767, 
  6.41, 19.3, 18.8, "", 2.5, 80.9, 0.94}, {"DNK", "Europe", "Denmark", 
  "2020-11-12", 59478., 1012., 1030.429, 755., 2., 3.143, 10268.632, 174.718, 
  177.899, 130.348, 0.345, 0.543, 1.06, 44., 7.596, 239., 41.262, "", "", "", 
  "", 74229., 6.154881*^6, 1062.615, 12.815, 71326., 12.314, 0.014, 69.2, 
  "tests performed", "", "", "", "", "", "", "", "", "", 54.63, 5.792203*^6, 
  136.52, 42.3, 19.677, 12.325, 46682.515, 0.2, 114.767, 6.41, 19.3, 18.8, 
  "", 2.5, 80.9, 0.94}, {"DNK", "Europe", "Denmark", "2020-11-13", 60515., 
  1037., 974.714, 756., 1., 2.571, 10447.666, 179.034, 168.28, 130.52, 0.173, 
  0.444, 1.06, 40., 6.906, 236., 40.744, "", "", "", "", 72041., 6.226922*^6, 
  1075.052, 12.438, 71691., 12.377, 0.014, 73.6, "tests performed", "", "", 
  "", "", "", "", "", "", "", 54.63, 5.792203*^6, 136.52, 42.3, 19.677, 
  12.325, 46682.515, 0.2, 114.767, 6.41, 19.3, 18.8, "", 2.5, 80.9, 0.94}, 
 {"DNK", "Europe", "Denmark", "2020-11-14", 61593., 1078., 978.714, 757., 1., 
  2.429, 10633.778, 186.112, 168.971, 130.693, 0.173, 0.419, 1.08, 41., 
  7.078, 243., 41.953, "", "", "", "", 56125., 6.283047*^6, 1084.742, 9.69, 
  71275., 12.305, 0.014, 72.8, "tests performed", "", "", "", "", "", "", "", 
  "", "", 54.63, 5.792203*^6, 136.52, 42.3, 19.677, 12.325, 46682.515, 0.2, 
  114.767, 6.41, 19.3, 18.8, "", 2.5, 80.9, 0.94}, 
 {"DNK", "Europe", "Denmark", "2020-11-15", 62652., 1059., 1002.429, 760., 
  3., 2.429, 10816.61, 182.832, 173.065, 131.211, 0.518, 0.419, 1.09, 45., 
  7.769, 259., 44.715, "", "", 4.766, 0.823, 55306., 6.338353*^6, 1094.291, 
  9.548, 70865., 12.235, 0.014, 70.7, "tests performed", "", "", "", "", "", 
  "", "", "", "", 54.63, 5.792203*^6, 136.52, 42.3, 19.677, 12.325, 
  46682.515, 0.2, 114.767, 6.41, 19.3, 18.8, "", 2.5, 80.9, 0.94}, 
 {"DNK", "Europe", "Denmark", "2020-11-16", 63847., 1195., 1063., 764., 4., 
  2.429, 11022.922, 206.312, 183.523, 131.901, 0.691, 0.419, 1.1, 44., 7.596, 
  267., 46.096, "", "", "", "", 79314., 6.417667*^6, 1107.984, 13.693, 
  70577., 12.185, 0.015, 66.4, "tests performed", "", "", "", "", "", "", "", 
  "", "", 50., 5.792203*^6, 136.52, 42.3, 19.677, 12.325, 46682.515, 0.2, 
  114.767, 6.41, 19.3, 18.8, "", 2.5, 80.9, 0.94}, 
 {"DNK", "Europe", "Denmark", "2020-11-17", 65067., 1220., 1085., 768., 4., 
  2.571, 11233.55, 210.628, 187.321, 132.592, 0.691, 0.444, 1.1, 41., 7.078, 
  259., 44.715, "", "", "", "", 82542., 6.500209*^6, 1122.234, 14.251, 
  70829., 12.228, 0.015, 65.3, "tests performed", "", "", "", "", "", "", "", 
  "", "", 50., 5.792203*^6, 136.52, 42.3, 19.677, 12.325, 46682.515, 0.2, 
  114.767, 6.41, 19.3, 18.8, "", 2.5, 80.9, 0.94}, 
 {"DNK", "Europe", "Denmark", "2020-11-18", 66324., 1257., 1122.571, 770., 
  2., 2.429, 11450.566, 217.016, 193.807, 132.937, 0.345, 0.419, 1.1, 43., 
  7.424, 248., 42.816, "", "", "", "", 79931., 6.58014*^6, 1136.034, 13.8, 
  71355., 12.319, 0.016, 63.6, "tests performed", "", "", "", "", "", "", "", 
  "", "", 50., 5.792203*^6, 136.52, 42.3, 19.677, 12.325, 46682.515, 0.2, 
  114.767, 6.41, 19.3, 18.8, "", 2.5, 80.9, 0.94}, 
 {"DNK", "Europe", "Denmark", "2020-11-19", 67621., 1297., 1163.286, 773., 
  3., 2.571, 11674.487, 223.922, 200.836, 133.455, 0.518, 0.444, 1.09, 41., 
  7.078, 255., 44.025, "", "", "", "", 75401., 6.655541*^6, 1149.052, 13.018, 
  71523., 12.348, 0.016, 61.5, "tests performed", "", "", "", "", "", "", "", 
  "", "", 43.52, 5.792203*^6, 136.52, 42.3, 19.677, 12.325, 46682.515, 0.2, 
  114.767, 6.41, 19.3, 18.8, "", 2.5, 80.9, 0.94}, 
 {"DNK", "Europe", "Denmark", "2020-11-20", 68878., 1257., 1194.714, 778., 
  5., 3.143, 11891.503, 217.016, 206.263, 134.318, 0.863, 0.543, 1.09, 39., 
  6.733, 244., 42.126, "", "", "", "", 72594., 6.728135*^6, 1161.585, 12.533, 
  71602., 12.362, 0.017, 59.9, "tests performed", "", "", "", "", "", "", "", 
  "", "", 43.52, 5.792203*^6, 136.52, 42.3, 19.677, 12.325, 46682.515, 0.2, 
  114.767, 6.41, 19.3, 18.8, "", 2.5, 80.9, 0.94}, 
 {"DNK", "Europe", "Denmark", "2020-11-21", 70152., 1274., 1222.714, 781., 
  3., 3.429, 12111.454, 219.951, 211.097, 134.836, 0.518, 0.592, 1.08, 40., 
  6.906, 237., 40.917, "", "", "", "", 57736., 6.785871*^6, 1171.553, 9.968, 
  71832., 12.401, 0.017, 58.7, "tests performed", "", "", "", "", "", "", "", 
  "", "", 43.52, 5.792203*^6, 136.52, 42.3, 19.677, 12.325, 46682.515, 0.2, 
  114.767, 6.41, 19.3, 18.8, "", 2.5, 80.9, 0.94}, 
 {"DNK", "Europe", "Denmark", "2020-11-22", 71003., 851., 1193., 784., 3., 
  3.429, 12258.376, 146.922, 205.967, 135.354, 0.518, 0.592, 1.08, 39., 
  6.733, 254., 43.852, "", "", 4.698, 0.811, 60988., 6.846859*^6, 1182.082, 
  10.529, 72644., 12.542, 0.016, 60.9, "tests performed", "", "", "", "", "", 
  "", "", "", "", 43.52, 5.792203*^6, 136.52, 42.3, 19.677, 12.325, 
  46682.515, 0.2, 114.767, 6.41, 19.3, 18.8, "", 2.5, 80.9, 0.94}, 
 {"DNK", "Europe", "Denmark", "2020-11-23", 72172., 1169., 1189.286, 789., 
  5., 3.571, 12460.199, 201.823, 205.325, 136.218, 0.863, 0.617, 1.09, 41., 
  7.078, 261., 45.061, "", "", "", "", 77416., 6.924275*^6, 1195.448, 13.366, 
  72373., 12.495, 0.016, 60.9, "tests performed", "", "", "", "", "", "", "", 
  "", "", 45.37, 5.792203*^6, 136.52, 42.3, 19.677, 12.325, 46682.515, 0.2, 
  114.767, 6.41, 19.3, 18.8, "", 2.5, 80.9, 0.94}, 
 {"DNK", "Europe", "Denmark", "2020-11-24", 73539., 1367., 1210.286, 797., 
  8., 4.143, 12696.206, 236.007, 208.951, 137.599, 1.381, 0.715, 1.1, 40., 
  6.906, 255., 44.025, "", "", "", "", 83748., 7.008023*^6, 1209.906, 14.459, 
  72545., 12.525, 0.017, 59.9, "tests performed", "", "", "", "", "", "", "", 
  "", "", 45.37, 5.792203*^6, 136.52, 42.3, 19.677, 12.325, 46682.515, 0.2, 
  114.767, 6.41, 19.3, 18.8, "", 2.5, 80.9, 0.94}, 
 {"DNK", "Europe", "Denmark", "2020-11-25", 74722., 1183., 1199.714, 802., 
  5., 4.571, 12900.446, 204.24, 207.126, 138.462, 0.863, 0.789, 1.1, 42., 
  7.251, 251., 43.334, "", "", "", "", 80273., 7.088296*^6, 1223.765, 13.859, 
  72594., 12.533, 0.017, 60.5, "tests performed", "", "", "", "", "", "", "", 
  "", "", 45.37, 5.792203*^6, 136.52, 42.3, 19.677, 12.325, 46682.515, 0.2, 
  114.767, 6.41, 19.3, 18.8, "", 2.5, 80.9, 0.94}, 
 {"DNK", "Europe", "Denmark", "2020-11-26", 75913., 1191., 1184.571, 811., 
  9., 5.429, 13106.067, 205.621, 204.511, 140.016, 1.554, 0.937, 1.11, 42., 
  7.251, 244., 42.126, "", "", "", "", 80401., 7.168697*^6, 1237.646, 13.881, 
  73308., 12.656, 0.016, 61.9, "tests performed", "", "", "", "", "", "", "", 
  "", "", 45.37, 5.792203*^6, 136.52, 42.3, 19.677, 12.325, 46682.515, 0.2, 
  114.767, 6.41, 19.3, 18.8, "", 2.5, 80.9, 0.94}, 
 {"DNK", "Europe", "Denmark", "2020-11-27", 77236., 1323., 1194., 816., 5., 
  5.429, 13334.477, 228.411, 206.139, 140.879, 0.863, 0.937, 1.12, 46., 
  7.942, 254., 43.852, "", "", "", "", 72172., 7.240869*^6, 1250.106, 12.46, 
  73248., 12.646, 0.016, 61.3, "tests performed", "", "", "", "", "", "", "", 
  "", "", 45.37, 5.792203*^6, 136.52, 42.3, 19.677, 12.325, 46682.515, 0.2, 
  114.767, 6.41, 19.3, 18.8, "", 2.5, 80.9, 0.94}, 
 {"DNK", "Europe", "Denmark", "2020-11-28", 78874., 1638., 1246., 823., 7., 
  6., 13617.271, 282.794, 215.117, 142.088, 1.209, 1.036, 1.13, 42., 7.251, 
  249., 42.989, "", "", "", "", 56611., 7.29748*^6, 1259.88, 9.774, 73087., 
  12.618, 0.017, 58.7, "tests performed", "", "", "", "", "", "", "", "", "", 
  45.37, 5.792203*^6, 136.52, 42.3, 19.677, 12.325, 46682.515, 0.2, 114.767, 
  6.41, 19.3, 18.8, "", 2.5, 80.9, 0.94}, {"DNK", "Europe", "Denmark", 
  "2020-11-29", 79872., 998., 1267., 829., 6., 6.429, 13789.572, 172.301, 
  218.742, 143.123, 1.036, 1.11, 1.14, 43., 7.424, 256., 44.197, "", "", 
  4.51, 0.779, 58069., 7.355549*^6, 1269.905, 10.025, 72670., 12.546, 0.017, 
  57.4, "tests performed", "", "", "", "", "", "", "", "", "", 45.37, 
  5.792203*^6, 136.52, 42.3, 19.677, 12.325, 46682.515, 0.2, 114.767, 6.41, 
  19.3, 18.8, "", 2.5, 80.9, 0.94}, {"DNK", "Europe", "Denmark", 
  "2020-11-30", 81002., 1130., 1261.429, 837., 8., 6.857, 13984.662, 195.09, 
  217.78, 144.505, 1.381, 1.184, 1.16, 44., 7.596, 259., 44.715, "", "", "", 
  "", 80796., 7.436345*^6, 1283.854, 13.949, 73153., 12.63, 0.017, 58., 
  "tests performed", "", "", "", "", "", "", "", "", "", 45.37, 5.792203*^6, 
  136.52, 42.3, 19.677, 12.325, 46682.515, 0.2, 114.767, 6.41, 19.3, 18.8, 
  "", 2.5, 80.9, 0.94}, {"DNK", "Europe", "Denmark", "2020-12-01", 82470., 
  1468., 1275.857, 846., 9., 7., 14238.106, 253.444, 220.271, 146.058, 1.554, 
  1.209, 1.18, 38., 6.561, 254., 43.852, "", "", "", "", 82561., 7.518906*^6, 
  1298.108, 14.254, 72983., 12.6, 0.017, 57.2, "tests performed", "", "", "", 
  "", "", "", "", "", "", 45.37, 5.792203*^6, 136.52, 42.3, 19.677, 12.325, 
  46682.515, 0.2, 114.767, 6.41, 19.3, 18.8, "", 2.5, 80.9, 0.94}, 
 {"DNK", "Europe", "Denmark", "2020-12-02", 84056., 1586., 1333.429, 852., 
  6., 7.143, 14511.922, 273.816, 230.211, 147.094, 1.036, 1.233, 1.21, 36., 
  6.215, 266., 45.924, "", "", "", "", 84882., 7.603788*^6, 1312.763, 14.655, 
  73642., 12.714, 0.018, 55.2, "tests performed", "", "", "", "", "", "", "", 
  "", "", 45.37, 5.792203*^6, 136.52, 42.3, 19.677, 12.325, 46682.515, 0.2, 
  114.767, 6.41, 19.3, 18.8, "", 2.5, 80.9, 0.94}, 
 {"DNK", "Europe", "Denmark", "2020-12-03", 85663., 1607., 1392.857, 858., 
  6., 6.714, 14789.364, 277.442, 240.471, 148.13, 1.036, 1.159, 1.23, 38., 
  6.561, 267., 46.096, "", "", "", "", 88424., 7.692212*^6, 1328.029, 15.266, 
  74788., 12.912, 0.019, 53.7, "tests performed", "", "", "", "", "", "", "", 
  "", "", 45.37, 5.792203*^6, 136.52, 42.3, 19.677, 12.325, 46682.515, 0.2, 
  114.767, 6.41, 19.3, 18.8, "", 2.5, 80.9, 0.94}, 
 {"DNK", "Europe", "Denmark", "2020-12-04", 87266., 1603., 1432.857, 867., 
  9., 7.286, 15066.116, 276.751, 247.377, 149.684, 1.554, 1.258, 1.26, 40., 
  6.906, 293., 50.585, "", "", "", "", 81877., 7.774089*^6, 1342.164, 14.136, 
  76174., 13.151, 0.019, 53.2, "tests performed", "", "", "", "", "", "", "", 
  "", "", 45.37, 5.792203*^6, 136.52, 42.3, 19.677, 12.325, 46682.515, 0.2, 
  114.767, 6.41, 19.3, 18.8, "", 2.5, 80.9, 0.94}, 
 {"DNK", "Europe", "Denmark", "2020-12-05", 89382., 2116., 1501.143, 878., 
  11., 7.857, 15431.434, 365.319, 259.166, 151.583, 1.899, 1.357, 1.29, 39., 
  6.733, 279., 48.168, "", "", "", "", 63397., 7.837486*^6, 1353.11, 10.945, 
  77144., 13.319, 0.019, 51.4, "tests performed", "", "", "", "", "", "", "", 
  "", "", 45.37, 5.792203*^6, 136.52, 42.3, 19.677, 12.325, 46682.515, 0.2, 
  114.767, 6.41, 19.3, 18.8, "", 2.5, 80.9, 0.94}, 
 {"DNK", "Europe", "Denmark", "2020-12-06", 91131., 1749., 1608.429, 885., 
  7., 8., 15733.392, 301.958, 277.689, 152.792, 1.209, 1.381, 1.31, 42., 
  7.251, 302., 52.139, "", "", 5.416, 0.935, 69187., 7.906673*^6, 1365.055, 
  11.945, 78732., 13.593, 0.02, 48.9, "tests performed", "", "", "", "", "", 
  "", "", "", "", 45.37, 5.792203*^6, 136.52, 42.3, 19.677, 12.325, 
  46682.515, 0.2, 114.767, 6.41, 19.3, 18.8, "", 2.5, 80.9, 0.94}, 
 {"DNK", "Europe", "Denmark", "2020-12-07", 93177., 2046., 1739.286, 894., 
  9., 8.143, 16086.625, 353.233, 300.281, 154.345, 1.554, 1.406, 1.33, 43., 
  7.424, 328., 56.628, "", "", "", "", 98384., 8.005057*^6, 1382.04, 16.986, 
  81245., 14.027, 0.021, 46.7, "tests performed", "", "", "", "", "", "", "", 
  "", "", 45.37, 5.792203*^6, 136.52, 42.3, 19.677, 12.325, 46682.515, 0.2, 
  114.767, 6.41, 19.3, 18.8, "", 2.5, 80.9, 0.94}, 
 {"DNK", "Europe", "Denmark", "2020-12-08", 95332., 2155., 1837.429, 901., 
  7., 7.857, 16458.677, 372.052, 317.224, 155.554, 1.209, 1.357, 1.35, 42., 
  7.251, 354., 61.117, "", "", "", "", 110529., 8.115586*^6, 1401.123, 
  19.082, 85240., 14.716, 0.022, 46.4, "tests performed", "", "", "", "", "", 
  "", "", "", "", 45.37, 5.792203*^6, 136.52, 42.3, 19.677, 12.325, 
  46682.515, 0.2, 114.767, 6.41, 19.3, 18.8, "", 2.5, 80.9, 0.94}, 
 {"DNK", "Europe", "Denmark", "2020-12-09", 97895., 2563., 1977., 904., 3., 
  7.429, 16901.169, 442.491, 341.321, 156.072, 0.518, 1.283, 1.36, 39., 
  6.733, 349., 60.253, "", "", "", "", 109650., 8.225236*^6, 1420.053, 
  18.931, 88778., 15.327, 0.022, 44.9, "tests performed", "", "", "", "", "", 
  "", "", "", "", 51.85, 5.792203*^6, 136.52, 42.3, 19.677, 12.325, 
  46682.515, 0.2, 114.767, 6.41, 19.3, 18.8, "", 2.5, 80.9, 0.94}, 
 {"DNK", "Europe", "Denmark", "2020-12-10", 101027., 3132., 2194.857, 918., 
  14., 8.571, 17441.896, 540.727, 378.933, 158.489, 2.417, 1.48, 1.37, 40., 
  6.906, 342., 59.045, "", "", "", "", 109670., 8.334906*^6, 1438.987, 
  18.934, 91813., 15.851, 0.024, 41.8, "tests performed", "", "", "", "", "", 
  "", "", "", "", 51.85, 5.792203*^6, 136.52, 42.3, 19.677, 12.325, 
  46682.515, 0.2, 114.767, 6.41, 19.3, 18.8, "", 2.5, 80.9, 0.94}, 
 {"DNK", "Europe", "Denmark", "2020-12-11", 104103., 3076., 2405.286, 927., 
  9., 8.571, 17972.954, 531.059, 415.263, 160.043, 1.554, 1.48, 1.37, 48., 
  8.287, 361., 62.325, "", "", "", "", 102376., 8.437282*^6, 1456.662, 
  17.675, 94742., 16.357, 0.025, 39.4, "tests performed", "", "", "", "", "", 
  "", "", "", "", 51.85, 5.792203*^6, 136.52, 42.3, 19.677, 12.325, 
  46682.515, 0.2, 114.767, 6.41, 19.3, 18.8, "", 2.5, 80.9, 0.94}, 
 {"DNK", "Europe", "Denmark", "2020-12-12", 107660., 3557., 2611.143, 935., 
  8., 8.143, 18587.056, 614.101, 450.803, 161.424, 1.381, 1.406, 1.36, 54., 
  9.323, 371., 64.052, "", "", "", "", 85551., 8.522833*^6, 1471.432, 14.77, 
  97907., 16.903, 0.027, 37.5, "tests performed", "", "", "", "", "", "", "", 
  "", "", 51.85, 5.792203*^6, 136.52, 42.3, 19.677, 12.325, 46682.515, 0.2, 
  114.767, 6.41, 19.3, 18.8, "", 2.5, 80.9, 0.94}, 
 {"DNK", "Europe", "Denmark", "2020-12-13", 110305., 2645., 2739.143, 941., 
  6., 8., 19043.704, 456.648, 472.902, 162.46, 1.036, 1.381, 1.34, 58., 
  10.013, 390., 67.332, "", "", 8.2, 1.416, 86855., 8.609688*^6, 1486.427, 
  14.995, 100431., 17.339, 0.027, 36.7, "tests performed", "", "", "", "", 
  "", "", "", "", "", 51.85, 5.792203*^6, 136.52, 42.3, 19.677, 12.325, 
  46682.515, 0.2, 114.767, 6.41, 19.3, 18.8, "", 2.5, 80.9, 0.94}, 
 {"DNK", "Europe", "Denmark", "2020-12-14", 113642., 3337., 2923.571, 950., 
  9., 8., 19619.823, 576.119, 504.743, 164.014, 1.554, 1.381, 1.32, 61., 
  10.531, 429., 74.065, "", "", "", "", 122593., 8.732281*^6, 1507.592, 
  21.165, 103889., 17.936, 0.028, 35.5, "tests performed", "", "", "", "", 
  "", "", "", "", "", 51.85, 5.792203*^6, 136.52, 42.3, 19.677, 12.325, 
  46682.515, 0.2, 114.767, 6.41, 19.3, 18.8, "", 2.5, 80.9, 0.94}, 
 {"DNK", "Europe", "Denmark", "2020-12-15", 116636., 2994., 3043.429, 961., 
  11., 8.571, 20136.725, 516.902, 525.435, 165.913, 1.899, 1.48, 1.29, 68., 
  11.74, 439., 75.792, "", "", "", "", 134497., 8.866778*^6, 1530.813, 23.22, 
  107313., 18.527, 0.028, 35.3, "tests performed", "", "", "", "", "", "", 
  "", "", "", 51.85, 5.792203*^6, 136.52, 42.3, 19.677, 12.325, 46682.515, 
  0.2, 114.767, 6.41, 19.3, 18.8, "", 2.5, 80.9, 0.94}, 
 {"DNK", "Europe", "Denmark", "2020-12-16", 120330., 3694., 3205., 975., 14., 
  10.143, 20774.479, 637.754, 553.33, 168.33, 2.417, 1.751, 1.26, 68., 11.74, 
  493., 85.114, "", "", "", "", 136602., 9.00338*^6, 1554.396, 23.584, 
  111163., 19.192, 0.029, 34.7, "tests performed", "", "", "", "", "", "", 
  "", "", "", 51.85, 5.792203*^6, 136.52, 42.3, 19.677, 12.325, 46682.515, 
  0.2, 114.767, 6.41, 19.3, 18.8, "", 2.5, 80.9, 0.94}, 
 {"DNK", "Europe", "Denmark", "2020-12-17", 124366., 4036., 3334.143, 992., 
  17., 10.571, 21471.278, 696.799, 575.626, 171.265, 2.935, 1.825, 1.23, 76., 
  13.121, 516., 89.085, "", "", "", "", 133886., 9.137266*^6, 1577.511, 
  23.115, 114623., 19.789, 0.029, 34.4, "tests performed", 1., 1., "", "", 
  "", 0., 0., "", "", 51.85, 5.792203*^6, 136.52, 42.3, 19.677, 12.325, 
  46682.515, 0.2, 114.767, 6.41, 19.3, 18.8, "", 2.5, 80.9, 0.94}, 
 {"DNK", "Europe", "Denmark", "2020-12-18", 128874., 4508., 3538.714, 1007., 
  15., 11.429, 22249.565, 778.288, 610.944, 173.854, 2.59, 1.973, 1.2, 79., 
  13.639, 568., 98.063, "", "", "", "", 130243., 9.267509*^6, 1599.997, 
  22.486, 118604., 20.476, 0.03, 33.5, "tests performed", "", "", "", "", 0., 
  "", "", "", 0., 51.85, 5.792203*^6, 136.52, 42.3, 19.677, 12.325, 
  46682.515, 0.2, 114.767, 6.41, 19.3, 18.8, "", 2.5, 80.9, 0.94}, 
 {"DNK", "Europe", "Denmark", "2020-12-19", 132164., 3290., 3500.571, 1019., 
  12., 12., 22817.57, 568.005, 604.359, 175.926, 2.072, 2.072, 1.15, 86., 
  14.848, 606., 104.623, "", "", "", "", 115116., 9.382625*^6, 1619.872, 
  19.874, 122827., 21.206, 0.029, 35.1, "tests performed", 2., 2., "", "", 
  0., 0., 0., "", 0., 51.85, 5.792203*^6, 136.52, 42.3, 19.677, 12.325, 
  46682.515, 0.2, 114.767, 6.41, 19.3, 18.8, "", 2.5, 80.9, 0.94}, 
 {"DNK", "Europe", "Denmark", "2020-12-20", 134999., 2835., 3527.714, 1035., 
  16., 13.429, 23307.022, 489.451, 609.045, 178.688, 2.762, 2.318, 1.11, 87., 
  15.02, 661., 114.119, "", "", 14.026, 2.422, 120926., 9.503551*^6, 
  1640.749, 20.877, 127695., 22.046, 0.028, 36.2, "tests performed", "", "", 
  "", "", 0., "", "", "", 0., 51.85, 5.792203*^6, 136.52, 42.3, 19.677, 
  12.325, 46682.515, 0.2, 114.767, 6.41, 19.3, 18.8, "", 2.5, 80.9, 0.94}, 
 {"DNK", "Europe", "Denmark", "2020-12-21", 138204., 3205., 3508.857, 1053., 
  18., 14.714, 23860.352, 553.33, 605.79, 181.796, 3.108, 2.54, 1.07, 87., 
  15.02, 713., 123.097, "", "", "", "", 168293., 9.671844*^6, 1669.804, 
  29.055, 134223., 23.173, 0.026, 38.3, "tests performed", 3., 3., "", "", 
  0., 0., 0., "", 0., 51.85, 5.792203*^6, 136.52, 42.3, 19.677, 12.325, 
  46682.515, 0.2, 114.767, 6.41, 19.3, 18.8, "", 2.5, 80.9, 0.94}, 
 {"DNK", "Europe", "Denmark", "2020-12-22", 140750., 2546., 3444.857, 1070., 
  17., 15.571, 24299.908, 439.556, 594.74, 184.731, 2.935, 2.688, 1.03, 83., 
  14.33, 723., 124.823, "", "", "", "", 163522., 9.835366*^6, 1698.035, 
  28.231, 138370., 23.889, 0.025, 40.2, "tests performed", 4., 4., "", 1., 
  1., 0., 0., "", 0., 51.85, 5.792203*^6, 136.52, 42.3, 19.677, 12.325, 
  46682.515, 0.2, 114.767, 6.41, 19.3, 18.8, "", 2.5, 80.9, 0.94}, 
 {"DNK", "Europe", "Denmark", "2020-12-23", 144053., 3303., 3389., 1096., 
  26., 17.286, 24870.157, 570.249, 585.097, 189.22, 4.489, 2.984, 0.99, 91., 
  15.711, 720., 124.305, "", "", "", "", 120590., 9.955956*^6, 1718.855, 
  20.819, 136082., 23.494, 0.025, 40.2, "tests performed", 7., 7., "", 3., 
  1., 0., 0., "", 0., 51.85, 5.792203*^6, 136.52, 42.3, 19.677, 12.325, 
  46682.515, 0.2, 114.767, 6.41, 19.3, 18.8, "", 2.5, 80.9, 0.94}, 
 {"DNK", "Europe", "Denmark", "2020-12-24", 146927., 2874., 3223., 1114., 
  18., 17.429, 25366.342, 496.184, 556.438, 192.328, 3.108, 3.009, 0.96, 97., 
  16.747, 724., 124.996, "", "", "", "", 38866., 9.994822*^6, 1725.565, 6.71, 
  122508., 21.151, 0.026, 38., "tests performed", 8., 8., "", 1., 1., 0., 0., 
  "", 0., 51.85, 5.792203*^6, 136.52, 42.3, 19.677, 12.325, 46682.515, 0.2, 
  114.767, 6.41, 19.3, 18.8, "", 2.5, 80.9, 0.94}, 
 {"DNK", "Europe", "Denmark", "2020-12-25", 149926., 2999., 3007.429, 1134., 
  20., 18.143, 25884.107, 517.765, 519.22, 195.78, 3.453, 3.132, 0.94, 98., 
  16.919, 726., 125.341, "", "", "", "", 39382., 1.0034204*^7, 1732.364, 
  6.799, 109528., 18.91, 0.027, 36.4, "tests performed", "", "", "", "", 1., 
  "", "", "", 0., 51.85, 5.792203*^6, 136.52, 42.3, 19.677, 12.325, 
  46682.515, 0.2, 114.767, 6.41, 19.3, 18.8, "", 2.5, 80.9, 0.94}, 
 {"DNK", "Europe", "Denmark", "2020-12-26", 151764., 1838., 2800., 1153., 
  19., 19.143, 26201.43, 317.323, 483.408, 199.061, 3.28, 3.305, 0.92, 96., 
  16.574, 776., 133.973, "", "", "", "", 62850., 1.0097054*^7, 1743.215, 
  10.851, 102061., 17.62, 0.027, 36.5, "tests performed", 9., 9., "", "", 1., 
  0., 0., "", 0., 51.85, 5.792203*^6, 136.52, 42.3, 19.677, 12.325, 
  46682.515, 0.2, 114.767, 6.41, 19.3, 18.8, "", 2.5, 80.9, 0.94}, 
 {"DNK", "Europe", "Denmark", "2020-12-27", 153952., 2188., 2707.571, 1174., 
  21., 19.857, 26579.179, 377.749, 467.451, 202.686, 3.626, 3.428, 0.91, 
  102., 17.61, 817., 141.052, "", "", 16.178, 2.793, 67157., 1.0164211*^7, 
  1754.809, 11.594, 94380., 16.294, 0.029, 34.9, "tests performed", 6310., 
  6310., "", 6301., 901., 0.11, 0.11, "", 156., 51.85, 5.792203*^6, 136.52, 
  42.3, 19.677, 12.325, 46682.515, 0.2, 114.767, 6.41, 19.3, 18.8, "", 2.5, 
  80.9, 0.94}, {"DNK", "Europe", "Denmark", "2020-12-28", 156434., 2482., 
  2604.286, 1204., 30., 21.571, 27007.686, 428.507, 449.619, 207.866, 5.179, 
  3.724, 0.89, 113., 19.509, 872., 150.547, "", "", "", "", 112260., 
  1.0276471*^7, 1774.19, 19.381, 86375., 14.912, 0.03, 33.2, 
  "tests performed", 8313., 8313., "", 2003., 1187., 0.14, 0.14, "", 205., 
  51.85, 5.792203*^6, 136.52, 42.3, 19.677, 12.325, 46682.515, 0.2, 114.767, 
  6.41, 19.3, 18.8, "", 2.5, 80.9, 0.94}, {"DNK", "Europe", "Denmark", 
  "2020-12-29", 159074., 2640., 2617.714, 1226., 22., 22.286, 27463.471, 
  455.785, 451.938, 211.664, 3.798, 3.848, 0.88, 128., 22.099, 900., 155.381, 
  "", "", "", "", 117889., 1.039436*^7, 1794.543, 20.353, 79856., 13.787, 
  0.033, 30.5, "tests performed", 17045., 17045., "", 8732., 2434., 0.29, 
  0.29, "", 420., 51.85, 5.792203*^6, 136.52, 42.3, 19.677, 12.325, 
  46682.515, 0.2, 114.767, 6.41, 19.3, 18.8, "", 2.5, 80.9, 0.94}, 
 {"DNK", "Europe", "Denmark", "2020-12-30", 161862., 2788., 2544.143, 1256., 
  30., 22.857, 27944.808, 481.337, 439.236, 216.843, 5.179, 3.946, 0.87, 
  136., 23.48, 926., 159.87, "", "", "", "", 111380., 1.050574*^7, 1813.773, 
  19.229, 78541., 13.56, 0.032, 30.9, "tests performed", 28218., 28218., "", 
  11173., 4030., 0.49, 0.49, "", 696., 51.85, 5.792203*^6, 136.52, 42.3, 
  19.677, 12.325, 46682.515, 0.2, 114.767, 6.41, 19.3, 18.8, "", 2.5, 80.9, 
  0.94}, {"DNK", "Europe", "Denmark", "2020-12-31", 164116., 2254., 2455.571, 
  1298., 42., 26.286, 28333.952, 389.144, 423.944, 224.094, 7.251, 4.538, 
  0.85, 132., 22.789, 879., 151.756, "", "", "", "", 34461., 1.0540201*^7, 
  1819.722, 5.95, 77911., 13.451, 0.032, 31.7, "tests performed", 34207., 
  34207., "", 5989., 4886., 0.59, 0.59, "", 844., 51.85, 5.792203*^6, 136.52, 
  42.3, 19.677, 12.325, 46682.515, 0.2, 114.767, 6.41, 19.3, 18.8, "", 2.5, 
  80.9, 0.94}, {"DNK", "Europe", "Denmark", "2021-01-01", 166567., 2451., 
  2377.286, 1322., 24., 26.857, 28757.107, 423.155, 410.429, 228.238, 4.144, 
  4.637, 0.83, 129., 22.271, 885., 152.792, "", "", "", "", 32021., 
  1.0572222*^7, 1825.251, 5.528, 76860., 13.27, 0.031, 32.3, 
  "tests performed", 36484., 36484., "", 2277., 5211., 0.63, 0.63, "", 900., 
  51.85, 5.792203*^6, 136.52, 42.3, 19.677, 12.325, 46682.515, 0.2, 114.767, 
  6.41, 19.3, 18.8, "", 2.5, 80.9, 0.94}, {"DNK", "Europe", "Denmark", 
  "2021-01-02", 168182., 1615., 2345.429, 1345., 23., 27.429, 29035.93, 
  278.823, 404.929, 232.209, 3.971, 4.735, 0.82, 136., 23.48, 944., 162.978, 
  "", "", "", "", 73453., 1.0645675*^7, 1837.932, 12.681, 78374., 13.531, 
  0.03, 33.4, "tests performed", 45082., 45082., "", 8598., 6439., 0.78, 
  0.78, "", 1112., 51.85, 5.792203*^6, 136.52, 42.3, 19.677, 12.325, 
  46682.515, 0.2, 114.767, 6.41, 19.3, 18.8, "", 2.5, 80.9, 0.94}, 
 {"DNK", "Europe", "Denmark", "2021-01-03", 169358., 1176., 2200.857, 1374., 
  29., 28.571, 29238.961, 203.032, 379.969, 237.215, 5.007, 4.933, 0.81, 
  136., 23.48, 937., 161.769, "", "", 17.067, 2.947, 65623., 1.0711298*^7, 
  1849.261, 11.33, 78155., 13.493, 0.028, 35.5, "tests performed", 50868., 
  50868., "", 5786., 6365., 0.88, 0.88, "", 1099., 51.85, 5.792203*^6, 
  136.52, 42.3, 19.677, 12.325, 46682.515, 0.2, 114.767, 6.41, 19.3, 18.8, 
  "", 2.5, 80.9, 0.94}, {"DNK", "Europe", "Denmark", "2021-01-04", 171436., 
  2078., 2143.143, 1389., 15., 26.429, 29597.72, 358.758, 370.005, 239.805, 
  2.59, 4.563, 0.81, 140., 24.17, 964., 166.431, "", "", "", "", 107361., 
  1.0818659*^7, 1867.797, 18.535, 77455., 13.372, 0.028, 36.1, 
  "tests performed", 53266., 53265., 1., 2398., 6422., 0.92, 0.92, 0., 1109., 
  67.59, 5.792203*^6, 136.52, 42.3, 19.677, 12.325, 46682.515, 0.2, 114.767, 
  6.41, 19.3, 18.8, "", 2.5, 80.9, 0.94}, {"DNK", "Europe", "Denmark", 
  "2021-01-05", 173433., 1997., 2051.286, 1420., 31., 27.714, 29942.493, 
  344.774, 354.146, 245.157, 5.352, 4.785, 0.8, 141., 24.343, 942., 162.632, 
  "", "", "", "", 105577., 1.0924236*^7, 1886.024, 18.227, 75697., 13.069, 
  0.027, 36.9, "tests performed", 66439., 66438., 1., 13173., 7056., 1.15, 
  1.15, 0., 1218., 67.59, 5.792203*^6, 136.52, 42.3, 19.677, 12.325, 
  46682.515, 0.2, 114.767, 6.41, 19.3, 18.8, "", 2.5, 80.9, 0.94}, 
 {"DNK", "Europe", "Denmark", "2021-01-06", 175663., 2230., 1971.571, 1451., 
  31., 27.857, 30327.494, 385., 340.384, 250.509, 5.352, 4.809, 0.79, 137., 
  23.652, 886., 152.964, "", "", "", "", 97035., 1.1021271*^7, 1902.777, 
  16.753, 73647., 12.715, 0.027, 37.4, "tests performed", 85655., 85654., 1., 
  19216., 8205., 1.48, 1.48, 0., 1417., 67.59, 5.792203*^6, 136.52, 42.3, 
  19.677, 12.325, 46682.515, 0.2, 114.767, 6.41, 19.3, 18.8, "", 2.5, 80.9, 
  0.94}, {"DNK", "Europe", "Denmark", "2021-01-07", 177507., 1844., 1913., 
  1488., 37., 27.143, 30645.853, 318.359, 330.272, 256.897, 6.388, 4.686, 
  0.78, 134., 23.135, 861., 148.648, "", "", "", "", 86421., 1.1107692*^7, 
  1917.697, 14.92, 81070., 13.996, 0.024, 42.4, "tests performed", 102679., 
  102678., 1., 17024., 9782., 1.77, 1.77, 0., 1689., 67.59, 5.792203*^6, 
  136.52, 42.3, 19.677, 12.325, 46682.515, 0.2, 114.767, 6.41, 19.3, 18.8, 
  "", 2.5, 80.9, 0.94}, {"DNK", "Europe", "Denmark", "2021-01-08", 179170., 
  1663., 1800.429, 1518., 30., 28., 30932.963, 287.11, 310.837, 262.076, 
  5.179, 4.834, 0.76, 138., 23.825, 864., 149.166, "", "", "", "", 76570., 
  1.1184262*^7, 1930.917, 13.219, 87434., 15.095, 0.021, 48.6, 
  "tests performed", 110921., 110920., 1., 8242., 10634., 1.92, 1.91, 0., 
  1836., 67.59, 5.792203*^6, 136.52, 42.3, 19.677, 12.325, 46682.515, 0.2, 
  114.767, 6.41, 19.3, 18.8, "", 2.5, 80.9, 0.94}, 
 {"DNK", "Europe", "Denmark", "2021-01-09", 180915., 1745., 1819., 1543., 
  25., 28.286, 31234.23, 301.267, 314.043, 266.393, 4.316, 4.883, 0.75, 132., 
  22.789, 833., 143.814, "", "", "", "", 53521., 1.1237783*^7, 1940.157, 
  9.24, 84587., 14.604, 0.022, 46.5, "tests performed", 112800., 112798., 2., 
  1879., 9674., 1.95, 1.95, 0., 1670., 70.37, 5.792203*^6, 136.52, 42.3, 
  19.677, 12.325, 46682.515, 0.2, 114.767, 6.41, 19.3, 18.8, "", 2.5, 80.9, 
  0.94}, {"DNK", "Europe", "Denmark", "2021-01-10", 182161., 1246., 1829., 
  1571., 28., 28.143, 31449.347, 215.117, 315.769, 271.227, 4.834, 4.859, 
  0.73, 138., 23.825, 875., 151.065, "", "", 15.119, 2.61, 48754., 
  1.1286537*^7, 1948.574, 8.417, 82177., 14.188, 0.022, 44.9, 
  "tests performed", 113616., 113614., 2., 816., 8964., 1.96, 1.96, 0., 
  1548., 70.37, 5.792203*^6, 136.52, 42.3, 19.677, 12.325, 46682.515, 0.2, 
  114.767, 6.41, 19.3, 18.8, "", 2.5, 80.9, 0.94}, 
 {"DNK", "Europe", "Denmark", "2021-01-11", 183400., 1239., 1709.143, 1598., 
  27., 29.857, 31663.255, 213.908, 295.076, 275.888, 4.661, 5.155, 0.72, 
  138., 23.825, 920., 158.834, "", "", "", "", 82711., 1.1369248*^7, 
  1962.854, 14.28, 78656., 13.58, 0.022, 46., "tests performed", 114275., 
  114273., 2., 659., 8716., 1.97, 1.97, 0., 1505., 70.37, 5.792203*^6, 
  136.52, 42.3, 19.677, 12.325, 46682.515, 0.2, 114.767, 6.41, 19.3, 18.8, 
  "", 2.5, 80.9, 0.94}, {"DNK", "Europe", "Denmark", "2021-01-12", 184476., 
  1076., 1577.571, 1624., 26., 29.143, 31849.022, 185.767, 272.361, 280.377, 
  4.489, 5.031, 0.7, 135., 23.307, 917., 158.316, "", "", "", "", 86191., 
  1.1455439*^7, 1977.734, 14.881, 75886., 13.101, 0.021, 48.1, 
  "tests performed", 114740., 114738., 2., 465., 6900., 1.98, 1.98, 0., 
  1191., 70.37, 5.792203*^6, 136.52, 42.3, 19.677, 12.325, 46682.515, 0.2, 
  114.767, 6.41, 19.3, 18.8, "", 2.5, 80.9, 0.94}, 
 {"DNK", "Europe", "Denmark", "2021-01-13", 185835., 1359., 1453.143, 1661., 
  37., 30., 32083.648, 234.626, 250.879, 286.765, 6.388, 5.179, 0.69, 137., 
  23.652, 859., 148.303, "", "", "", "", 78860., 1.1534299*^7, 1991.349, 
  13.615, 73290., 12.653, 0.02, 50.4, "tests performed", 127318., 127315., 
  3., 12578., 5952., 2.2, 2.2, 0., 1028., 70.37, 5.792203*^6, 136.52, 42.3, 
  19.677, 12.325, 46682.515, 0.2, 114.767, 6.41, 19.3, 18.8, "", 2.5, 80.9, 
  0.94}, {"DNK", "Europe", "Denmark", "2021-01-14", 185836., 1., 1189.857, 
  1661., 0., 24.714, 32083.82, 0.173, 205.424, 286.765, 0., 4.267, 0.69, 
  128., 22.099, 839., 144.85, "", "", "", "", 106737., 1.1641036*^7, 
  2009.777, 18.428, 76192., 13.154, 0.016, 64., "tests performed", 144965., 
  144962., 3., 17647., 6041., 2.5, 2.5, 0., 1043., 70.37, 5.792203*^6, 
  136.52, 42.3, 19.677, 12.325, 46682.515, 0.2, 114.767, 6.41, 19.3, 18.8, 
  "", 2.5, 80.9, 0.94}, {"DNK", "Europe", "Denmark", "2021-01-15", 187998., 
  2162., 1261.143, 1721., 60., 29., 32457.081, 373.26, 217.731, 297.124, 
  10.359, 5.007, 0.71, 129., 22.271, 792., 136.736, "", "", "", "", 100907., 
  1.1741943*^7, 2027.198, 17.421, 79669., 13.755, 0.016, 63.2, 
  "tests performed", 159933., 159925., 8., 14968., 7002., 2.76, 2.76, 0., 
  1209., 70.37, 5.792203*^6, 136.52, 42.3, 19.677, 12.325, 46682.515, 0.2, 
  114.767, 6.41, 19.3, 18.8, "", 2.5, 80.9, 0.94}, 
 {"DNK", "Europe", "Denmark", "2021-01-16", 188878., 880., 1137.571, 1748., 
  27., 29.286, 32609.009, 151.928, 196.397, 301.785, 4.661, 5.056, 0.7, 137., 
  23.652, 779., 134.491, "", "", "", "", 77360., 1.1819303*^7, 2040.554, 
  13.356, 83074., 14.342, 0.014, 73., "tests performed", 164469., 164453., 
  16., 4536., 7381., 2.84, 2.84, 0., 1274., 70.37, 5.792203*^6, 136.52, 42.3, 
  19.677, 12.325, 46682.515, 0.2, 114.767, 6.41, 19.3, 18.8, "", 2.5, 80.9, 
  0.94}, {"DNK", "Europe", "Denmark", "2021-01-17", 189767., 889., 1086.571, 
  1776., 28., 29.286, 32762.491, 153.482, 187.592, 306.619, 4.834, 5.056, 
  0.69, 131., 22.617, 799., 137.944, "", "", 12.13, 2.094, 75273., 
  1.1894576*^7, 2053.55, 12.996, 86863., 14.997, 0.013, 79.9, 
  "tests performed", 167611., 166903., 708., 3142., 7714., 2.89, 2.88, 0.01, 
  1332., 70.37, 5.792203*^6, 136.52, 42.3, 19.677, 12.325, 46682.515, 0.2, 
  114.767, 6.41, 19.3, 18.8, "", 2.5, 80.9, 0.94}, 
 {"DNK", "Europe", "Denmark", "2021-01-18", 190574., 807., 1024.857, 1806., 
  30., 29.714, 32901.816, 139.325, 176.937, 311.798, 5.179, 5.13, 0.69, 132., 
  22.789, 817., 141.052, "", "", "", "", 111394., 1.200597*^7, 2072.781, 
  19.232, 90960., 15.704, 0.011, 88.8, "tests performed", 173495., 170695., 
  2800., 5884., 8460., 3., 2.95, 0.05, 1461., 70.37, 5.792203*^6, 136.52, 
  42.3, 19.677, 12.325, 46682.515, 0.2, 114.767, 6.41, 19.3, 18.8, "", 2.5, 
  80.9, 0.94}, {"DNK", "Europe", "Denmark", "2021-01-19", 191299., 725., 
  974.714, 1838., 32., 30.571, 33026.985, 125.168, 168.28, 317.323, 5.525, 
  5.278, 0.68, 132., 22.789, 792., 136.736, "", "", "", "", 125187., 
  1.2131157*^7, 2094.394, 21.613, 96531., 16.666, 0.01, 99., 
  "tests performed", 177966., 173133., 4833., 4471., 9032., 3.07, 2.99, 0.08, 
  1559., 70.37, 5.792203*^6, 136.52, 42.3, 19.677, 12.325, 46682.515, 0.2, 
  114.767, 6.41, 19.3, 18.8, "", 2.5, 80.9, 0.94}, 
 {"DNK", "Europe", "Denmark", "2021-01-20", 192187., 888., 907.429, 1873., 
  35., 30.286, 33180.294, 153.31, 156.664, 323.366, 6.043, 5.229, 0.68, 132., 
  22.789, 771., 133.11, "", "", "", "", 116677., 1.2247834*^7, 2114.538, 
  20.144, 101934., 17.598, 0.009, 112.3, "tests performed", 181287., 174613., 
  6674., 3321., 7710., 3.13, 3.01, 0.12, 1331., 70.37, 5.792203*^6, 136.52, 
  42.3, 19.677, 12.325, 46682.515, 0.2, 114.767, 6.41, 19.3, 18.8, "", 2.5, 
  80.9, 0.94}, {"DNK", "Europe", "Denmark", "2021-01-21", 192947., 760., 
  1015.857, 1910., 37., 35.571, 33311.505, 131.211, 175.384, 329.754, 6.388, 
  6.141, 0.69, 136., 23.48, 745., 128.621, "", "", "", "", 126729., 
  1.2374563*^7, 2136.417, 21.879, 104790., 18.092, 0.01, 103.2, 
  "tests performed", 185094., 176109., 8985., 3807., 5733., 3.2, 3.04, 0.16, 
  990., 70.37, 5.792203*^6, 136.52, 42.3, 19.677, 12.325, 46682.515, 0.2, 
  114.767, 6.41, 19.3, 18.8, "", 2.5, 80.9, 0.94}, 
 {"DNK", "Europe", "Denmark", "2021-01-22", 193720., 773., 817.429, 1942., 
  32., 31.571, 33444.96, 133.455, 141.126, 335.278, 5.525, 5.451, 0.69, 130., 
  22.444, 745., 128.621, "", "", "", "", 113152., 1.2487715*^7, 2155.953, 
  19.535, 106539., 18.394, 0.008, 130.3, "tests performed", 191371., 176764., 
  14607., 6277., 4491., 3.3, 3.05, 0.25, 775., 70.37, 5.792203*^6, 136.52, 
  42.3, 19.677, 12.325, 46682.515, 0.2, 114.767, 6.41, 19.3, 18.8, "", 2.5, 
  80.9, 0.94}, {"DNK", "Europe", "Denmark", "2021-01-23", 194599., 879., 
  817.286, 1970., 28., 31.714, 33596.716, 151.756, 141.101, 340.112, 4.834, 
  5.475, 0.7, 125., 21.581, 703., 121.37, "", "", "", "", 81783., 
  1.2569498*^7, 2170.072, 14.119, 107171., 18.503, 0.008, 131.1, 
  "tests performed", 199127., 177492., 21635., 7756., 4951., 3.44, 3.06, 
  0.37, 855., 70.37, 5.792203*^6, 136.52, 42.3, 19.677, 12.325, 46682.515, 
  0.2, 114.767, 6.41, 19.3, 18.8, "", 2.5, 80.9, 0.94}, 
 {"DNK", "Europe", "Denmark", "2021-01-24", 195353., 754., 798., 1984., 14., 
  29.714, 33726.891, 130.175, 137.771, 342.529, 2.417, 5.13, 0.7, 124., 
  21.408, 725., 125.168, "", "", 10.404, 1.796, 80054., 1.2649552*^7, 
  2183.893, 13.821, 107854., 18.621, 0.007, 135.2, "tests performed", 
  206128., 178085., 28043., 7001., 5502., 3.56, 3.07, 0.48, 950., 70.37, 
  5.792203*^6, 136.52, 42.3, 19.677, 12.325, 46682.515, 0.2, 114.767, 6.41, 
  19.3, 18.8, "", 2.5, 80.9, 0.94}, {"DNK", "Europe", "Denmark", 
  "2021-01-25", 195978., 625., 772., 2011., 27., 29.286, 33834.795, 107.904, 
  133.283, 347.191, 4.661, 5.056, 0.69, 123., 21.235, 738., 127.413, "", "", 
  "", "", 126982., 1.2776534*^7, 2205.816, 21.923, 110081., 19.005, 0.007, 
  142.6, "tests performed", 208856., 178359., 30497., 2728., 5052., 3.61, 
  3.08, 0.53, 872., 70.37, 5.792203*^6, 136.52, 42.3, 19.677, 12.325, 
  46682.515, 0.2, 114.767, 6.41, 19.3, 18.8, "", 2.5, 80.9, 0.94}, 
 {"DNK", "Europe", "Denmark", "2021-01-26", 196632., 654., 761.857, 2031., 
  20., 27.571, 33947.705, 112.91, 131.531, 350.644, 3.453, 4.76, 0.69, 119., 
  20.545, 684., 118.09, "", "", "", "", 123901., 1.2900435*^7, 2227.207, 
  21.391, 109897., 18.973, 0.007, 144.2, "tests performed", 210775., 178568., 
  32207., 1919., 4687., 3.64, 3.08, 0.56, 809., 70.37, 5.792203*^6, 136.52, 
  42.3, 19.677, 12.325, 46682.515, 0.2, 114.767, 6.41, 19.3, 18.8, "", 2.5, 
  80.9, 0.94}, {"DNK", "Europe", "Denmark", "2021-01-27", 197224., 592., 
  719.571, 2051., 20., 25.429, 34049.912, 102.206, 124.231, 354.097, 3.453, 
  4.39, 0.68, 112., 19.336, 666., 114.982, "", "", "", "", 117644., 
  1.3018079*^7, 2247.518, 20.311, 110035., 18.997, 0.007, 152.9, 
  "tests performed", 215301., 178769., 36532., 4526., 4859., 3.72, 3.09, 
  0.63, 839., 70.37, 5.792203*^6, 136.52, 42.3, 19.677, 12.325, 46682.515, 
  0.2, 114.767, 6.41, 19.3, 18.8, "", 2.5, 80.9, 0.94}, 
 {"DNK", "Europe", "Denmark", "2021-01-28", 197892., 668., 706.429, 2072., 
  21., 23.143, 34165.239, 115.327, 121.962, 357.722, 3.626, 3.996, 0.68, 
  113., 19.509, 611., 105.487, "", "", "", "", 138737., 1.3156816*^7, 
  2271.47, 23.952, 111750., 19.293, 0.006, 158.2, "tests performed", 223605., 
  178987., 44618., 8304., 5502., 3.86, 3.09, 0.77, 950., 70.37, 5.792203*^6, 
  136.52, 42.3, 19.677, 12.325, 46682.515, 0.2, 114.767, 6.41, 19.3, 18.8, 
  "", 2.5, 80.9, 0.94}, {"DNK", "Europe", "Denmark", "2021-01-29", 198348., 
  456., 661.143, 2085., 13., 20.429, 34243.966, 78.727, 114.144, 359.967, 
  2.244, 3.527, 0.68, 103., 17.783, 583., 100.653, "", "", "", "", 118175., 
  1.3274991*^7, 2291.873, 20.402, 112468., 19.417, 0.006, 170.1, 
  "tests performed", 242831., 180073., 62758., 19226., 7351., 4.19, 3.11, 
  1.08, 1269., 70.37, 5.792203*^6, 136.52, 42.3, 19.677, 12.325, 46682.515, 
  0.2, 114.767, 6.41, 19.3, 18.8, "", 2.5, 80.9, 0.94}, 
 {"DNK", "Europe", "Denmark", "2021-01-30", 198779., 431., 597.143, 2107., 
  22., 19.571, 34318.376, 74.41, 103.094, 363.765, 3.798, 3.379, 0.68, 102., 
  17.61, 541., 93.401, "", "", "", "", 83169., 1.335816*^7, 2306.231, 14.359, 
  112666., 19.451, 0.005, 188.7, "tests performed", 256769., 181255., 75514., 
  13938., 8235., 4.43, 3.13, 1.3, 1422., 70.37, 5.792203*^6, 136.52, 42.3, 
  19.677, 12.325, 46682.515, 0.2, 114.767, 6.41, 19.3, 18.8, "", 2.5, 80.9, 
  0.94}, {"DNK", "Europe", "Denmark", "2021-01-31", 199156., 377., 543.286, 
  2126., 19., 20.286, 34383.463, 65.087, 93.796, 367.045, 3.28, 3.502, 0.69, 
  97., 16.747, 529., 91.33, "", "", 6.509, 1.124, 77543., 1.3435703*^7, 
  2319.619, 13.387, 112307., 19.389, 0.005, 206.7, "tests performed", 
  270032., 182446., 87586., 13263., 9129., 4.66, 3.15, 1.51, 1576., 70.37, 
  5.792203*^6, 136.52, 42.3, 19.677, 12.325, 46682.515, 0.2, 114.767, 6.41, 
  19.3, 18.8, "", 2.5, 80.9, 0.94}, {"DNK", "Europe", "Denmark", 
  "2021-02-01", 199644., 488., 523.714, 2146., 20., 19.286, 34467.715, 
  84.251, 90.417, 370.498, 3.453, 3.33, 0.7, 94., 16.229, 544., 93.919, "", 
  "", "", "", 128096., 1.3563799*^7, 2341.734, 22.115, 112466., 19.417, 
  0.005, 214.7, "tests performed", 278595., 183193., 95402., 8563., 9963., 
  4.81, 3.16, 1.65, 1720., 70.37, 5.792203*^6, 136.52, 42.3, 19.677, 12.325, 
  46682.515, 0.2, 114.767, 6.41, 19.3, 18.8, "", 2.5, 80.9, 0.94}, 
 {"DNK", "Europe", "Denmark", "2021-02-02", 200041., 397., 487., 2161., 15., 
  18.571, 34536.255, 68.54, 84.079, 373.088, 2.59, 3.206, 0.72, 93., 16.056, 
  504., 87.014, "", "", "", "", 119525., 1.3683324*^7, 2362.37, 20.635, 
  111841., 19.309, 0.004, 229.7, "tests performed", 283589., 185193., 98396., 
  4994., 10402., 4.9, 3.2, 1.7, 1796., 70.37, 5.792203*^6, 136.52, 42.3, 
  19.677, 12.325, 46682.515, 0.2, 114.767, 6.41, 19.3, 18.8, "", 2.5, 80.9, 
  0.94}, {"DNK", "Europe", "Denmark", "2021-02-03", 200466., 425., 463.143, 
  2171., 10., 17.143, 34609.63, 73.375, 79.96, 374.814, 1.726, 2.96, 0.73, 
  90., 15.538, 482., 83.215, "", "", "", "", 115171., 1.3798495*^7, 2382.253, 
  19.884, 111488., 19.248, 0.004, 240.7, "tests performed", 291251., 186704., 
  104547., 7662., 10850., 5.03, 3.22, 1.8, 1873., 70.37, 5.792203*^6, 136.52, 
  42.3, 19.677, 12.325, 46682.515, 0.2, 114.767, 6.41, 19.3, 18.8, "", 2.5, 
  80.9, 0.94}, {"DNK", "Europe", "Denmark", "2021-02-04", 201020., 554., 
  446.857, 2185., 14., 16.143, 34705.275, 95.646, 77.148, 377.231, 2.417, 
  2.787, 0.75, 86., 14.848, 444., 76.655, "", "", "", "", 148438., 
  1.3946933*^7, 2407.881, 25.627, 112874., 19.487, 0.004, 252.6, 
  "tests performed", 303507., 188109., 115398., 12256., 11415., 5.24, 3.25, 
  1.99, 1971., 70.37, 5.792203*^6, 136.52, 42.3, 19.677, 12.325, 46682.515, 
  0.2, 114.767, 6.41, 19.3, 18.8, "", 2.5, 80.9, 0.94}, 
 {"DNK", "Europe", "Denmark", "2021-02-05", 201458., 438., 444.286, 2202., 
  17., 16.714, 34780.894, 75.619, 76.704, 380.166, 2.935, 2.886, 0.77, 82., 
  14.157, 405., 69.922, "", "", "", "", 132806., 1.4079739*^7, 2430.809, 
  22.928, 114964., 19.848, 0.004, 258.8, "tests performed", 318404., 189673., 
  128731., 14897., 10796., 5.5, 3.27, 2.22, 1864., 70.37, 5.792203*^6, 
  136.52, 42.3, 19.677, 12.325, 46682.515, 0.2, 114.767, 6.41, 19.3, 18.8, 
  "", 2.5, 80.9, 0.94}, {"DNK", "Europe", "Denmark", "2021-02-06", 201871., 
  413., 441.714, 2216., 14., 15.571, 34852.197, 71.303, 76.26, 382.583, 
  2.417, 2.688, 0.79, 78., 13.466, 382., 65.951, "", "", "", "", 91274., 
  1.4171013*^7, 2446.567, 15.758, 116122., 20.048, 0.004, 262.9, 
  "tests performed", 326147., 190676., 135471., 7743., 9911., 5.63, 3.29, 
  2.34, 1711., 70.37, 5.792203*^6, 136.52, 42.3, 19.677, 12.325, 46682.515, 
  0.2, 114.767, 6.41, 19.3, 18.8, "", 2.5, 80.9, 0.94}, 
 {"DNK", "Europe", "Denmark", "2021-02-07", 202307., 436., 450.143, 2217., 
  1., 13., 34927.471, 75.274, 77.715, 382.756, 0.173, 2.244, 0.8, 76., 
  13.121, 378., 65.26, "", "", 4.288, 0.74, 78960., 1.4249973*^7, 2460.199, 
  13.632, 116324., 20.083, 0.004, 258.4, "tests performed", 331643., 192551., 
  139092., 5496., 8802., 5.73, 3.32, 2.4, 1520., 70.37, 5.792203*^6, 136.52, 
  42.3, 19.677, 12.325, 46682.515, 0.2, 114.767, 6.41, 19.3, 18.8, "", 2.5, 
  80.9, 0.94}, {"DNK", "Europe", "Denmark", "2021-02-08", 202737., 430., 
  441.857, 2217., 0., 10.143, 35001.708, 74.238, 76.285, 382.756, 0., 1.751, 
  0.81, 73., 12.603, 400., 69.058, "", "", "", "", 128813., 1.4378786*^7, 
  2482.438, 22.239, 116427., 20.101, 0.004, 263.5, "tests performed", 
  341162., 195065., 146097., 9519., 8938., 5.89, 3.37, 2.52, 1543., 66.67, 
  5.792203*^6, 136.52, 42.3, 19.677, 12.325, 46682.515, 0.2, 114.767, 6.41, 
  19.3, 18.8, "", 2.5, 80.9, 0.94}, {"DNK", "Europe", "Denmark", 
  "2021-02-09", 203104., 367., 437.571, 2245., 28., 12., 35065.069, 63.361, 
  75.545, 387.59, 4.834, 2.072, 0.82, 74., 12.776, 371., 64.052, "", "", "", 
  "", 118727., 1.4497513*^7, 2502.936, 20.498, 116313., 20.081, 0.004, 265.8, 
  "tests performed", 349539., 198583., 150956., 8377., 9421., 6.03, 3.43, 
  2.61, 1626., 66.67, 5.792203*^6, 136.52, 42.3, 19.677, 12.325, 46682.515, 
  0.2, 114.767, 6.41, 19.3, 18.8, "", 2.5, 80.9, 0.94}, 
 {"DNK", "Europe", "Denmark", "2021-02-10", 203574., 470., 444., 2256., 11., 
  12.143, 35146.213, 81.144, 76.655, 389.489, 1.899, 2.096, 0.84, 74., 
  12.776, 370., 63.879, "", "", "", "", 122961., 1.4620474*^7, 2524.165, 
  21.229, 117426., 20.273, 0.004, 264.5, "tests performed", 356694., 201847., 
```
